## Supplementary software v0.2.1 for "Virtual control arms for paediatric myopia trials: external validation of axial-elongation models": socket.py

```
# Wrapper module for _socket, providing some additional facilities
# implemented in Python.

"""\
This module provides socket operations and some related functions.
On Unix, it supports IP (Internet Protocol) and Unix domain sockets.
On other systems, it only supports IP. Functions specific for a
socket are available as methods of the socket object.

Functions:

socket() -- create a new socket object
socketpair() -- create a pair of new socket objects [*]
fromfd() -- create a socket object from an open file descriptor [*]
send_fds() -- Send file descriptor to the socket.
recv_fds() -- Receive file descriptors from the socket.
fromshare() -- create a socket object from data received from socket.share() [*]
gethostname() -- return the current hostname
gethostbyname() -- map a hostname to its IP number
gethostbyaddr() -- map an IP number or hostname to DNS info
getservbyname() -- map a service name and a protocol name to a port number
getprotobyname() -- map a protocol name (e.g. 'tcp') to a number
ntohs(), ntohl() -- convert 16, 32 bit int from network to host byte order
htons(), htonl() -- convert 16, 32 bit int from host to network byte order
inet_aton() -- convert IP addr string (123.45.67.89) to 32-bit packed format
inet_ntoa() -- convert 32-bit packed format IP to string (123.45.67.89)
socket.getdefaulttimeout() -- get the default timeout value
socket.setdefaulttimeout() -- set the default timeout value
create_connection() -- connects to an address, with an optional timeout and
                       optional source address.
create_server() -- create a TCP socket and bind it to a specified address.

 [*] not available on all platforms!

Special objects:

SocketType -- type object for socket objects
error -- exception raised for I/O errors
has_ipv6 -- boolean value indicating if IPv6 is supported

IntEnum constants:

AF_INET, AF_UNIX -- socket domains (first argument to socket() call)
SOCK_STREAM, SOCK_DGRAM, SOCK_RAW -- socket types (second argument)

Integer constants:

Many other constants may be defined; these may be used in calls to
the setsockopt() and getsockopt() methods.
"""

import _socket
from _socket import *

import os, sys, io, selectors
from enum import IntEnum, IntFlag

try:
    import errno
except ImportError:
    errno = None
EBADF = getattr(errno, 'EBADF', 9)
EAGAIN = getattr(errno, 'EAGAIN', 11)
EWOULDBLOCK = getattr(errno, 'EWOULDBLOCK', 11)

__all__ = ["fromfd", "getfqdn", "create_connection", "create_server",
           "has_dualstack_ipv6", "AddressFamily", "SocketKind"]
__all__.extend(os._get_exports_list(_socket))

# Set up the socket.AF_* socket.SOCK_* constants as members of IntEnums for
# nicer string representations.
# Note that _socket only knows about the integer values. The public interface
# in this module understands the enums and translates them back from integers
# where needed (e.g. .family property of a socket object).

IntEnum._convert_(
        'AddressFamily',
        __name__,
        lambda C: C.isupper() and C.startswith('AF_'))

IntEnum._convert_(
        'SocketKind',
        __name__,
        lambda C: C.isupper() and C.startswith('SOCK_'))

IntFlag._convert_(
        'MsgFlag',
        __name__,
        lambda C: C.isupper() and C.startswith('MSG_'))

IntFlag._convert_(
        'AddressInfo',
        __name__,
        lambda C: C.isupper() and C.startswith('AI_'))

_LOCALHOST    = '127.0.0.1'
_LOCALHOST_V6 = '::1'


def _intenum_converter(value, enum_klass):
    """Convert a numeric family value to an IntEnum member.

    If it's not a known member, return the numeric value itself.
    """
    try:
        return enum_klass(value)
    except ValueError:
        return value


# WSA error codes
if sys.platform.lower().startswith("win"):
    errorTab = {}
    errorTab[6] = "Specified event object handle is invalid."
    errorTab[8] = "Insufficient memory available."
    errorTab[87] = "One or more parameters are invalid."
    errorTab[995] = "Overlapped operation aborted."
    errorTab[996] = "Overlapped I/O event object not in signaled state."
    errorTab[997] = "Overlapped operation will complete later."
    errorTab[10004] = "The operation was interrupted."
    errorTab[10009] = "A bad file handle was passed."
    errorTab[10013] = "Permission denied."
    errorTab[10014] = "A fault occurred on the network??"  # WSAEFAULT
    errorTab[10022] = "An invalid operation was attempted."
    errorTab[10024] = "Too many open files."
    errorTab[10035] = "The socket operation would block."
    errorTab[10036] = "A blocking operation is already in progress."
    errorTab[10037] = "Operation already in progress."
    errorTab[10038] = "Socket operation on nonsocket."
    errorTab[10039] = "Destination address required."
    errorTab[10040] = "Message too long."
    errorTab[10041] = "Protocol wrong type for socket."
    errorTab[10042] = "Bad protocol option."
    errorTab[10043] = "Protocol not supported."
    errorTab[10044] = "Socket type not supported."
    errorTab[10045] = "Operation not supported."
    errorTab[10046] = "Protocol family not supported."
    errorTab[10047] = "Address family not supported by protocol family."
    errorTab[10048] = "The network address is in use."
    errorTab[10049] = "Cannot assign requested address."
    errorTab[10050] = "Network is down."
    errorTab[10051] = "Network is unreachable."
    errorTab[10052] = "Network dropped connection on reset."
    errorTab[10053] = "Software caused connection abort."
    errorTab[10054] = "The connection has been reset."
    errorTab[10055] = "No buffer space available."
    errorTab[10056] = "Socket is already connected."
    errorTab[10057] = "Socket is not connected."
    errorTab[10058] = "The network has been shut down."
    errorTab[10059] = "Too many references."
    errorTab[10060] = "The operation timed out."
    errorTab[10061] = "Connection refused."
    errorTab[10062] = "Cannot translate name."
    errorTab[10063] = "The name is too long."
    errorTab[10064] = "The host is down."
    errorTab[10065] = "The host is unreachable."
    errorTab[10066] = "Directory not empty."
    errorTab[10067] = "Too many processes."
    errorTab[10068] = "User quota exceeded."
    errorTab[10069] = "Disk quota exceeded."
    errorTab[10070] = "Stale file handle reference."
    errorTab[10071] = "Item is remote."
    errorTab[10091] = "Network subsystem is unavailable."
    errorTab[10092] = "Winsock.dll version out of range."
    errorTab[10093] = "Successful WSAStartup not yet performed."
    errorTab[10101] = "Graceful shutdown in progress."
    errorTab[10102] = "No more results from WSALookupServiceNext."
    errorTab[10103] = "Call has been canceled."
    errorTab[10104] = "Procedure call table is invalid."
    errorTab[10105] = "Service provider is invalid."
    errorTab[10106] = "Service provider failed to initialize."
    errorTab[10107] = "System call failure."
    errorTab[10108] = "Service not found."
    errorTab[10109] = "Class type not found."
    errorTab[10110] = "No more results from WSALookupServiceNext."
    errorTab[10111] = "Call was canceled."
    errorTab[10112] = "Database query was refused."
    errorTab[11001] = "Host not found."
    errorTab[11002] = "Nonauthoritative host not found."
    errorTab[11003] = "This is a nonrecoverable error."
    errorTab[11004] = "Valid name, no data record requested type."
    errorTab[11005] = "QoS receivers."
    errorTab[11006] = "QoS senders."
    errorTab[11007] = "No QoS senders."
    errorTab[11008] = "QoS no receivers."
    errorTab[11009] = "QoS request confirmed."
    errorTab[11010] = "QoS admission error."
    errorTab[11011] = "QoS policy failure."
    errorTab[11012] = "QoS bad style."
    errorTab[11013] = "QoS bad object."
    errorTab[11014] = "QoS traffic control error."
    errorTab[11015] = "QoS generic error."
    errorTab[11016] = "QoS service type error."
    errorTab[11017] = "QoS flowspec error."
    errorTab[11018] = "Invalid QoS provider buffer."
    errorTab[11019] = "Invalid QoS filter style."
    errorTab[11020] = "Invalid QoS filter style."
    errorTab[11021] = "Incorrect QoS filter count."
    errorTab[11022] = "Invalid QoS object length."
    errorTab[11023] = "Incorrect QoS flow count."
    errorTab[11024] = "Unrecognized QoS object."
    errorTab[11025] = "Invalid QoS policy object."
    errorTab[11026] = "Invalid QoS flow descriptor."
    errorTab[11027] = "Invalid QoS provider-specific flowspec."
    errorTab[11028] = "Invalid QoS provider-specific filterspec."
    errorTab[11029] = "Invalid QoS shape discard mode object."
    errorTab[11030] = "Invalid QoS shaping rate object."
    errorTab[11031] = "Reserved policy QoS element type."
    __all__.append("errorTab")


class _GiveupOnSendfile(Exception): pass


class socket(_socket.socket):

    """A subclass of _socket.socket adding the makefile() method."""

    __slots__ = ["__weakref__", "_io_refs", "_closed"]

    def __init__(self, family=-1, type=-1, proto=-1, fileno=None):
        # For user code address family and type values are IntEnum members, but
        # for the underlying _socket.socket they're just integers. The
        # constructor of _socket.socket converts the given argument to an
        # integer automatically.
        if fileno is None:
            if family == -1:
                family = AF_INET
            if type == -1:
                type = SOCK_STREAM
            if proto == -1:
                proto = 0
        _socket.socket.__init__(self, family, type, proto, fileno)
        self._io_refs = 0
        self._closed = False

    def __enter__(self):
        return self

    def __exit__(self, *args):
        if not self._closed:
            self.close()

    def __repr__(self):
        """Wrap __repr__() to reveal the real class name and socket
        address(es).
        """
        closed = getattr(self, '_closed', False)
        s = "<%s.%s%s fd=%i, family=%s, type=%s, proto=%i" \
            % (self.__class__.__module__,
               self.__class__.__qualname__,
               " [closed]" if closed else "",
               self.fileno(),
               self.family,
               self.type,
               self.proto)
        if not closed:
            # getsockname and getpeername may not be available on WASI.
            try:
                laddr = self.getsockname()
                if laddr:
                    s += ", laddr=%s" % str(laddr)
            except (error, AttributeError):
                pass
            try:
                raddr = self.getpeername()
                if raddr:
                    s += ", raddr=%s" % str(raddr)
            except (error, AttributeError):
                pass
        s += '>'
        return s

    def __getstate__(self):
        raise TypeError(f"cannot pickle {self.__class__.__name__!r} object")

    def dup(self):
        """dup() -> socket object

        Duplicate the socket. Return a new socket object connected to the same
        system resource. The new socket is non-inheritable.
        """
        fd = dup(self.fileno())
        sock = self.__class__(self.family, self.type, self.proto, fileno=fd)
        sock.settimeout(self.gettimeout())
        return sock

    def accept(self):
        """accept() -> (socket object, address info)

        Wait for an incoming connection.  Return a new socket
        representing the connection, and the address of the client.
        For IP sockets, the address info is a pair (hostaddr, port).
        """
        fd, addr = self._accept()
        sock = socket(self.family, self.type, self.proto, fileno=fd)
        # Issue #7995: if no default timeout is set and the listening
        # socket had a (non-zero) timeout, force the new socket in blocking
        # mode to override platform-specific socket flags inheritance.
        if getdefaulttimeout() is None and self.gettimeout():
            sock.setblocking(True)
        return sock, addr

    def makefile(self, mode="r", buffering=None, *,
                 encoding=None, errors=None, newline=None):
        """makefile(...) -> an I/O stream connected to the socket

        The arguments are as for io.open() after the filename, except the only
        supported mode values are 'r' (default), 'w', 'b', or a combination of
        those.
        """
        # XXX refactor to share code?
        if not set(mode) <= {"r", "w", "b"}:
            raise ValueError("invalid mode %r (only r, w, b allowed)" % (mode,))
        writing = "w" in mode
        reading = "r" in mode or not writing
        assert reading or writing
        binary = "b" in mode
        rawmode = ""
        if reading:
            rawmode += "r"
        if writing:
            rawmode += "w"
        raw = SocketIO(self, rawmode)
        self._io_refs += 1
        if buffering is None:
            buffering = -1
        if buffering < 0:
            buffering = io.DEFAULT_BUFFER_SIZE
        if buffering == 0:
            if not binary:
                raise ValueError("unbuffered streams must be binary")
            return raw
        if reading and writing:
            buffer = io.BufferedRWPair(raw, raw, buffering)
        elif reading:
            buffer = io.BufferedReader(raw, buffering)
        else:
            assert writing
            buffer = io.BufferedWriter(raw, buffering)
        if binary:
            return buffer
        encoding = io.text_encoding(encoding)
        text = io.TextIOWrapper(buffer, encoding, errors, newline)
        text.mode = mode
        return text

    if hasattr(os, 'sendfile'):

        def _sendfile_use_sendfile(self, file, offset=0, count=None):
            self._check_sendfile_params(file, offset, count)
            sockno = self.fileno()
            try:
                fileno = file.fileno()
            except (AttributeError, io.UnsupportedOperation) as err:
                raise _GiveupOnSendfile(err)  # not a regular file
            try:
                fsize = os.fstat(fileno).st_size
            except OSError as err:
                raise _GiveupOnSendfile(err)  # not a regular file
            if not fsize:
                return 0  # empty file
            # Truncate to 1GiB to avoid OverflowError, see bpo-38319.
            blocksize = min(count or fsize, 2 ** 30)
            timeout = self.gettimeout()
            if timeout == 0:
                raise ValueError("non-blocking sockets are not supported")
            # poll/select have the advantage of not requiring any
            # extra file descriptor, contrarily to epoll/kqueue
            # (also, they require a single syscall).
            if hasattr(selectors, 'PollSelector'):
                selector = selectors.PollSelector()
            else:
                selector = selectors.SelectSelector()
            selector.register(sockno, selectors.EVENT_WRITE)

            total_sent = 0
            # localize variable access to minimize overhead
            selector_select = selector.select
            os_sendfile = os.sendfile
            try:
                while True:
                    if timeout and not selector_select(timeout):
                        raise TimeoutError('timed out')
                    if count:
                        blocksize = min(count - total_sent, blocksize)
                        if blocksize <= 0:
                            break
                    try:
                        sent = os_sendfile(sockno, fileno, offset, blocksize)
                    except BlockingIOError:
                        if not timeout:
                            # Block until the socket is ready to send some
                            # data; avoids hogging CPU resources.
                            selector_select()
                        continue
                    except OSError as err:
                        if total_sent == 0:
                            # We can get here for different reasons, the main
                            # one being 'file' is not a regular mmap(2)-like
                            # file, in which case we'll fall back on using
                            # plain send().
                            raise _GiveupOnSendfile(err)
                        raise err from None
                    else:
                        if sent == 0:
                            break  # EOF
                        offset += sent
                        total_sent += sent
                return total_sent
            finally:
                if total_sent > 0 and hasattr(file, 'seek'):
                    file.seek(offset)
    else:
        def _sendfile_use_sendfile(self, file, offset=0, count=None):
            raise _GiveupOnSendfile(
                "os.sendfile() not available on this platform")

    def _sendfile_use_send(self, file, offset=0, count=None):
        self._check_sendfile_params(file, offset, count)
        if self.gettimeout() == 0:
            raise ValueError("non-blocking sockets are not supported")
        if offset:
            file.seek(offset)
        blocksize = min(count, 8192) if count else 8192
        total_sent = 0
        # localize variable access to minimize overhead
        file_read = file.read
        sock_send = self.send
        try:
            while True:
                if count:
                    blocksize = min(count - total_sent, blocksize)
                    if blocksize <= 0:
                        break
                data = memoryview(file_read(blocksize))
                if not data:
                    break  # EOF
                while True:
                    try:
                        sent = sock_send(data)
                    except BlockingIOError:
                        continue
                    else:
                        total_sent += sent
                        if sent < len(data):
                            data = data[sent:]
                        else:
                            break
            return total_sent
        finally:
            if total_sent > 0 and hasattr(file, 'seek'):
                file.seek(offset + total_sent)

    def _check_sendfile_params(self, file, offset, count):
        if 'b' not in getattr(file, 'mode', 'b'):
            raise ValueError("file should be opened in binary mode")
        if not self.type & SOCK_STREAM:
            raise ValueError("only SOCK_STREAM type sockets are supported")
        if count is not None:
            if not isinstance(count, int):
                raise TypeError(
                    "count must be a positive integer (got {!r})".format(count))
            if count <= 0:
                raise ValueError(
                    "count must be a positive integer (got {!r})".format(count))

    def sendfile(self, file, offset=0, count=None):
        """sendfile(file[, offset[, count]]) -> sent

        Send a file until EOF is reached by using high-performance
        os.sendfile() and return the total number of bytes which
        were sent.
        *file* must be a regular file object opened in binary mode.
        If os.sendfile() is not available (e.g. Windows) or file is
        not a regular file socket.send() will be used instead.
        *offset* tells from where to start reading the file.
        If specified, *count* is the total number of bytes to transmit
        as opposed to sending the file until EOF is reached.
        File position is updated on return or also in case of error in
        which case file.tell() can be used to figure out the number of
        bytes which were sent.
        The socket must be of SOCK_STREAM type.
        Non-blocking sockets are not supported.
        """
        try:
            return self._sendfile_use_sendfile(file, offset, count)
        except _GiveupOnSendfile:
            return self._sendfile_use_send(file, offset, count)

    def _decref_socketios(self):
        if self._io_refs > 0:
            self._io_refs -= 1
        if self._closed:
            self.close()

    def _real_close(self, _ss=_socket.socket):
        # This function should not reference any globals. See issue #808164.
        _ss.close(self)

    def close(self):
        # This function should not reference any globals. See issue #808164.
        self._closed = True
        if self._io_refs <= 0:
            self._real_close()

    def detach(self):
        """detach() -> file descriptor

        Close the socket object without closing the underlying file descriptor.
        The object cannot be used after this call, but the file descriptor
        can be reused for other purposes.  The file descriptor is returned.
        """
        self._closed = True
        return super().detach()

    @property
    def family(self):
        """Read-only access to the address family for this socket.
        """
        return _intenum_converter(super().family, AddressFamily)

    @property
    def type(self):
        """Read-only access to the socket type.
        """
        return _intenum_converter(super().type, SocketKind)

    if os.name == 'nt':
        def get_inheritable(self):
            return os.get_handle_inheritable(self.fileno())
        def set_inheritable(self, inheritable):
            os.set_handle_inheritable(self.fileno(), inheritable)
    else:
        def get_inheritable(self):
            return os.get_inheritable(self.fileno())
        def set_inheritable(self, inheritable):
            os.set_inheritable(self.fileno(), inheritable)
    get_inheritable.__doc__ = "Get the inheritable flag of the socket"
    set_inheritable.__doc__ = "Set the inheritable flag of the socket"

def fromfd(fd, family, type, proto=0):
    """ fromfd(fd, family, type[, proto]) -> socket object

    Create a socket object from a duplicate of the given file
    descriptor.  The remaining arguments are the same as for socket().
    """
    nfd = dup(fd)
    return socket(family, type, proto, nfd)

if hasattr(_socket.socket, "sendmsg"):
    import array

    def send_fds(sock, buffers, fds, flags=0, address=None):
        """ send_fds(sock, buffers, fds[, flags[, address]]) -> integer

        Send the list of file descriptors fds over an AF_UNIX socket.
        """
        return sock.sendmsg(buffers, [(_socket.SOL_SOCKET,
            _socket.SCM_RIGHTS, array.array("i", fds))])
    __all__.append("send_fds")

if hasattr(_socket.socket, "recvmsg"):
    import array

    def recv_fds(sock, bufsize, maxfds, flags=0):
        """ recv_fds(sock, bufsize, maxfds[, flags]) -> (data, list of file
        descriptors, msg_flags, address)

        Receive up to maxfds file descriptors returning the message
        data and a list containing the descriptors.
        """
        # Array of ints
        fds = array.array("i")
        msg, ancdata, flags, addr = sock.recvmsg(bufsize,
            _socket.CMSG_LEN(maxfds * fds.itemsize))
        for cmsg_level, cmsg_type, cmsg_data in ancdata:
            if (cmsg_level == _socket.SOL_SOCKET and cmsg_type == _socket.SCM_RIGHTS):
                fds.frombytes(cmsg_data[:
                        len(cmsg_data) - (len(cmsg_data) % fds.itemsize)])

        return msg, list(fds), flags, addr
    __all__.append("recv_fds")

if hasattr(_socket.socket, "share"):
    def fromshare(info):
        """ fromshare(info) -> socket object

        Create a socket object from the bytes object returned by
        socket.share(pid).
        """
        return socket(0, 0, 0, info)
    __all__.append("fromshare")

# Origin: https://gist.github.com/4325783, by Geert Jansen.  Public domain.
# This is used if _socket doesn't natively provide socketpair. It's
# always defined so that it can be patched in for testing purposes.
def _fallback_socketpair(family=AF_INET, type=SOCK_STREAM, proto=0):
    if family == AF_INET:
        host = _LOCALHOST
    elif family == AF_INET6:
        host = _LOCALHOST_V6
    else:
        raise ValueError("Only AF_INET and AF_INET6 socket address families "
                         "are supported")
    if type != SOCK_STREAM:
        raise ValueError("Only SOCK_STREAM socket type is supported")
    if proto != 0:
        raise ValueError("Only protocol zero is supported")

    # We create a connected TCP socket. Note the trick with
    # setblocking(False) that prevents us from having to create a thread.
    lsock = socket(family, type, proto)
    try:
        lsock.bind((host, 0))
        lsock.listen()
        # On IPv6, ignore flow_info and scope_id
        addr, port = lsock.getsockname()[:2]
        csock = socket(family, type, proto)
        try:
            csock.setblocking(False)
            try:
                csock.connect((addr, port))
            except (BlockingIOError, InterruptedError):
                pass
            csock.setblocking(True)
            ssock, _ = lsock.accept()
        except:
            csock.close()
            raise
    finally:
        lsock.close()

    # Authenticating avoids using a connection from something else
    # able to connect to {host}:{port} instead of us.
    # We expect only AF_INET and AF_INET6 families.
    try:
        if (
            ssock.getsockname() != csock.getpeername()
            or csock.getsockname() != ssock.getpeername()
        ):
            raise ConnectionError("Unexpected peer connection")
    except:
        # getsockname() and getpeername() can fail
        # if either socket isn't connected.
        ssock.close()
        csock.close()
        raise

    return (ssock, csock)

if hasattr(_socket, "socketpair"):
    def socketpair(family=None, type=SOCK_STREAM, proto=0):
        if family is None:
            try:
                family = AF_UNIX
            except NameError:
                family = AF_INET
        a, b = _socket.socketpair(family, type, proto)
        a = socket(family, type, proto, a.detach())
        b = socket(family, type, proto, b.detach())
        return a, b

else:
    socketpair = _fallback_socketpair
    __all__.append("socketpair")

socketpair.__doc__ = """socketpair([family[, type[, proto]]]) -> (socket object, socket object)
Create a pair of socket objects from the sockets returned by the platform
socketpair() function.
The arguments are the same as for socket() except the default family is AF_UNIX
if defined on the platform; otherwise, the default is AF_INET.
"""

_blocking_errnos = { EAGAIN, EWOULDBLOCK }

class SocketIO(io.RawIOBase):

    """Raw I/O implementation for stream sockets.

    This class supports the makefile() method on sockets.  It provides
    the raw I/O interface on top of a socket object.
    """

    # One might wonder why not let FileIO do the job instead.  There are two
    # main reasons why FileIO is not adapted:
    # - it wouldn't work under Windows (where you can't used read() and
    #   write() on a socket handle)
    # - it wouldn't work with socket timeouts (FileIO would ignore the
    #   timeout and consider the socket non-blocking)

    # XXX More docs

    def __init__(self, sock, mode):
        if mode not in ("r", "w", "rw", "rb", "wb", "rwb"):
            raise ValueError("invalid mode: %r" % mode)
        io.RawIOBase.__init__(self)
        self._sock = sock
        if "b" not in mode:
            mode += "b"
        self._mode = mode
        self._reading = "r" in mode
        self._writing = "w" in mode
        self._timeout_occurred = False

    def readinto(self, b):
        """Read up to len(b) bytes into the writable buffer *b* and return
        the number of bytes read.  If the socket is non-blocking and no bytes
        are available, None is returned.

        If *b* is non-empty, a 0 return value indicates that the connection
        was shutdown at the other end.
        """
        self._checkClosed()
        self._checkReadable()
        if self._timeout_occurred:
            raise OSError("cannot read from timed out object")
        try:
            return self._sock.recv_into(b)
        except timeout:
            self._timeout_occurred = True
            raise
        except error as e:
            if e.errno in _blocking_errnos:
                return None
            raise

    def write(self, b):
        """Write the given bytes or bytearray object *b* to the socket
        and return the number of bytes written.  This can be less than
        len(b) if not all data could be written.  If the socket is
        non-blocking and no bytes could be written None is returned.
        """
        self._checkClosed()
        self._checkWritable()
        try:
            return self._sock.send(b)
        except error as e:
            # XXX what about EINTR?
            if e.errno in _blocking_errnos:
                return None
            raise

    def readable(self):
        """True if the SocketIO is open for reading.
        """
        if self.closed:
            raise ValueError("I/O operation on closed socket.")
        return self._reading

    def writable(self):
        """True if the SocketIO is open for writing.
        """
        if self.closed:
            raise ValueError("I/O operation on closed socket.")
        return self._writing

    def seekable(self):
        """True if the SocketIO is open for seeking.
        """
        if self.closed:
            raise ValueError("I/O operation on closed socket.")
        return super().seekable()

    def fileno(self):
        """Return the file descriptor of the underlying socket.
        """
        self._checkClosed()
        return self._sock.fileno()

    @property
    def name(self):
        if not self.closed:
            return self.fileno()
        else:
            return -1

    @property
    def mode(self):
        return self._mode

    def close(self):
        """Close the SocketIO object.  This doesn't close the underlying
        socket, except if all references to it have disappeared.
        """
        if self.closed:
            return
        io.RawIOBase.close(self)
        self._sock._decref_socketios()
        self._sock = None


def getfqdn(name=''):
    """Get fully qualified domain name from name.

    An empty argument is interpreted as meaning the local host.

    First the hostname returned by gethostbyaddr() is checked, then
    possibly existing aliases. In case no FQDN is available and `name`
    was given, it is returned unchanged. If `name` was empty, '0.0.0.0' or '::',
    hostname from gethostname() is returned.
    """
    name = name.strip()
    if not name or name in ('0.0.0.0', '::'):
        name = gethostname()
    try:
        hostname, aliases, ipaddrs = gethostbyaddr(name)
    except error:
        pass
    else:
        aliases.insert(0, hostname)
        for name in aliases:
            if '.' in name:
                break
        else:
            name = hostname
    return name


_GLOBAL_DEFAULT_TIMEOUT = object()

def create_connection(address, timeout=_GLOBAL_DEFAULT_TIMEOUT,
                      source_address=None, *, all_errors=False):
    """Connect to *address* and return the socket object.

    Convenience function.  Connect to *address* (a 2-tuple ``(host,
    port)``) and return the socket object.  Passing the optional
    *timeout* parameter will set the timeout on the socket instance
    before attempting to connect.  If no *timeout* is supplied, the
    global default timeout setting returned by :func:`getdefaulttimeout`
    is used.  If *source_address* is set it must be a tuple of (host, port)
    for the socket to bind as a source address before making the connection.
    A host of '' or port 0 tells the OS to use the default. When a connection
    cannot be created, raises the last error if *all_errors* is False,
    and an ExceptionGroup of all errors if *all_errors* is True.
    """

    host, port = address
    exceptions = []
    for res in getaddrinfo(host, port, 0, SOCK_STREAM):
        af, socktype, proto, canonname, sa = res
        sock = None
        try:
            sock = socket(af, socktype, proto)
            if timeout is not _GLOBAL_DEFAULT_TIMEOUT:
                sock.settimeout(timeout)
            if source_address:
                sock.bind(source_address)
            sock.connect(sa)
            # Break explicitly a reference cycle
            exceptions.clear()
            return sock

        except error as exc:
            if not all_errors:
                exceptions.clear()  # raise only the last error
            exceptions.append(exc)
            if sock is not None:
                sock.close()

    if len(exceptions):
        try:
            if not all_errors:
                raise exceptions[0]
            raise ExceptionGroup("create_connection failed", exceptions)
        finally:
            # Break explicitly a reference cycle
            exceptions.clear()
    else:
        raise error("getaddrinfo returns an empty list")


def has_dualstack_ipv6():
    """Return True if the platform supports creating a SOCK_STREAM socket
    which can handle both AF_INET and AF_INET6 (IPv4 / IPv6) connections.
    """
    if not has_ipv6 \
            or not hasattr(_socket, 'IPPROTO_IPV6') \
            or not hasattr(_socket, 'IPV6_V6ONLY'):
        return False
    try:
        with socket(AF_INET6, SOCK_STREAM) as sock:
            sock.setsockopt(IPPROTO_IPV6, IPV6_V6ONLY, 0)
            return True
    except error:
        return False


def create_server(address, *, family=AF_INET, backlog=None, reuse_port=False,
                  dualstack_ipv6=False):
    """Convenience function which creates a SOCK_STREAM type socket
    bound to *address* (a 2-tuple (host, port)) and return the socket
    object.

    *family* should be either AF_INET or AF_INET6.
    *backlog* is the queue size passed to socket.listen().
    *reuse_port* dictates whether to use the SO_REUSEPORT socket option.
    *dualstack_ipv6*: if true and the platform supports it, it will
    create an AF_INET6 socket able to accept both IPv4 or IPv6
    connections. When false it will explicitly disable this option on
    platforms that enable it by default (e.g. Linux).

    >>> with create_server(('', 8000)) as server:
    ...     while True:
    ...         conn, addr = server.accept()
    ...         # handle new connection
    """
    if reuse_port and not hasattr(_socket, "SO_REUSEPORT"):
        raise ValueError("SO_REUSEPORT not supported on this platform")
    if dualstack_ipv6:
        if not has_dualstack_ipv6():
            raise ValueError("dualstack_ipv6 not supported on this platform")
        if family != AF_INET6:
            raise ValueError("dualstack_ipv6 requires AF_INET6 family")
    sock = socket(family, SOCK_STREAM)
    try:
        # Note about Windows. We don't set SO_REUSEADDR because:
        # 1) It's unnecessary: bind() will succeed even in case of a
        # previous closed socket on the same address and still in
        # TIME_WAIT state.
        # 2) If set, another socket is free to bind() on the same
        # address, effectively preventing this one from accepting
        # connections. Also, it may set the process in a state where
        # it'll no longer respond to any signals or graceful kills.
        # See: https://learn.microsoft.com/windows/win32/winsock/using-so-reuseaddr-and-so-exclusiveaddruse
        if os.name not in ('nt', 'cygwin') and \
                hasattr(_socket, 'SO_REUSEADDR'):
            try:
                sock.setsockopt(SOL_SOCKET, SO_REUSEADDR, 1)
            except error:
                # Fail later on bind(), for platforms which may not
                # support this option.
                pass
        # Since Linux 6.12.9, SO_REUSEPORT is not allowed
        # on other address families than AF_INET/AF_INET6.
        if reuse_port and family in (AF_INET, AF_INET6):
            sock.setsockopt(SOL_SOCKET, SO_REUSEPORT, 1)
        if has_ipv6 and family == AF_INET6:
            if dualstack_ipv6:
                sock.setsockopt(IPPROTO_IPV6, IPV6_V6ONLY, 0)
            elif hasattr(_socket, "IPV6_V6ONLY") and \
                    hasattr(_socket, "IPPROTO_IPV6"):
                sock.setsockopt(IPPROTO_IPV6, IPV6_V6ONLY, 1)
        try:
            sock.bind(address)
        except error as err:
            msg = '%s (while attempting to bind on address %r)' % \
                (err.strerror, address)
            raise error(err.errno, msg) from None
        if backlog is None:
            sock.listen()
        else:
            sock.listen(backlog)
        return sock
    except error:
        sock.close()
        raise


def getaddrinfo(host, port, family=0, type=0, proto=0, flags=0):
    """Resolve host and port into list of address info entries.

    Translate the host/port argument into a sequence of 5-tuples that contain
    all the necessary arguments for creating a socket connected to that service.
    host is a domain name, a string representation of an IPv4/v6 address or
    None. port is a string service name such as 'http', a numeric port number or
    None. By passing None as the value of host and port, you can pass NULL to
    the underlying C API.

    The family, type and proto arguments can be optionally specified in order to
    narrow the list of addresses returned. Passing zero as a value for each of
    these arguments selects the full range of results.
    """
    # We override this function since we want to translate the numeric family
    # and socket type values to enum constants.
    addrlist = []
    for res in _socket.getaddrinfo(host, port, family, type, proto, flags):
        af, socktype, proto, canonname, sa = res
        addrlist.append((_intenum_converter(af, AddressFamily),
                         _intenum_converter(socktype, SocketKind),
                         proto, canonname, sa))
    return addrlist
```
