## Supplementary software v0.2.1 for "Virtual control arms for paediatric myopia trials: external validation of axial-elongation models": socketserver.py

```
"""Generic socket server classes.

This module tries to capture the various aspects of defining a server:

For socket-based servers:

- address family:
        - AF_INET{,6}: IP (Internet Protocol) sockets (default)
        - AF_UNIX: Unix domain sockets
        - others, e.g. AF_DECNET are conceivable (see <socket.h>
- socket type:
        - SOCK_STREAM (reliable stream, e.g. TCP)
        - SOCK_DGRAM (datagrams, e.g. UDP)

For request-based servers (including socket-based):

- client address verification before further looking at the request
        (This is actually a hook for any processing that needs to look
         at the request before anything else, e.g. logging)
- how to handle multiple requests:
        - synchronous (one request is handled at a time)
        - forking (each request is handled by a new process)
        - threading (each request is handled by a new thread)

The classes in this module favor the server type that is simplest to
write: a synchronous TCP/IP server.  This is bad class design, but
saves some typing.  (There's also the issue that a deep class hierarchy
slows down method lookups.)

There are five classes in an inheritance diagram, four of which represent
synchronous servers of four types:

        +------------+
        | BaseServer |
        +------------+
              |
              v
        +-----------+        +------------------+
        | TCPServer |------->| UnixStreamServer |
        +-----------+        +------------------+
              |
              v
        +-----------+        +--------------------+
        | UDPServer |------->| UnixDatagramServer |
        +-----------+        +--------------------+

Note that UnixDatagramServer derives from UDPServer, not from
UnixStreamServer -- the only difference between an IP and a Unix
stream server is the address family, which is simply repeated in both
unix server classes.

Forking and threading versions of each type of server can be created
using the ForkingMixIn and ThreadingMixIn mix-in classes.  For
instance, a threading UDP server class is created as follows:

        class ThreadingUDPServer(ThreadingMixIn, UDPServer): pass

The Mix-in class must come first, since it overrides a method defined
in UDPServer! Setting the various member variables also changes
the behavior of the underlying server mechanism.

To implement a service, you must derive a class from
BaseRequestHandler and redefine its handle() method.  You can then run
various versions of the service by combining one of the server classes
with your request handler class.

The request handler class must be different for datagram or stream
services.  This can be hidden by using the request handler
subclasses StreamRequestHandler or DatagramRequestHandler.

Of course, you still have to use your head!

For instance, it makes no sense to use a forking server if the service
contains state in memory that can be modified by requests (since the
modifications in the child process would never reach the initial state
kept in the parent process and passed to each child).  In this case,
you can use a threading server, but you will probably have to use
locks to avoid two requests that come in nearly simultaneous to apply
conflicting changes to the server state.

On the other hand, if you are building e.g. an HTTP server, where all
data is stored externally (e.g. in the file system), a synchronous
class will essentially render the service "deaf" while one request is
being handled -- which may be for a very long time if a client is slow
to read all the data it has requested.  Here a threading or forking
server is appropriate.

In some cases, it may be appropriate to process part of a request
synchronously, but to finish processing in a forked child depending on
the request data.  This can be implemented by using a synchronous
server and doing an explicit fork in the request handler class
handle() method.

Another approach to handling multiple simultaneous requests in an
environment that supports neither threads nor fork (or where these are
too expensive or inappropriate for the service) is to maintain an
explicit table of partially finished requests and to use a selector to
decide which request to work on next (or whether to handle a new
incoming request).  This is particularly important for stream services
where each client can potentially be connected for a long time (if
threads or subprocesses cannot be used).

Future work:
- Standard classes for Sun RPC (which uses either UDP or TCP)
- Standard mix-in classes to implement various authentication
  and encryption schemes

XXX Open problems:
- What to do with out-of-band data?

BaseServer:
- split generic "request" functionality out into BaseServer class.
  Copyright (C) 2000  Luke Kenneth Casson Leighton <lkcl@samba.org>

  example: read entries from a SQL database (requires overriding
  get_request() to return a table entry from the database).
  entry is processed by a RequestHandlerClass.

"""

# Author of the BaseServer patch: Luke Kenneth Casson Leighton

__version__ = "0.4"


import socket
import selectors
import os
import sys
import threading
from io import BufferedIOBase
from time import monotonic as time

__all__ = ["BaseServer", "TCPServer", "UDPServer",
           "ThreadingUDPServer", "ThreadingTCPServer",
           "BaseRequestHandler", "StreamRequestHandler",
           "DatagramRequestHandler", "ThreadingMixIn"]
if hasattr(os, "fork"):
    __all__.extend(["ForkingUDPServer","ForkingTCPServer", "ForkingMixIn"])
if hasattr(socket, "AF_UNIX"):
    __all__.extend(["UnixStreamServer","UnixDatagramServer",
                    "ThreadingUnixStreamServer",
                    "ThreadingUnixDatagramServer"])
    if hasattr(os, "fork"):
        __all__.extend(["ForkingUnixStreamServer", "ForkingUnixDatagramServer"])

# poll/select have the advantage of not requiring any extra file descriptor,
# contrarily to epoll/kqueue (also, they require a single syscall).
if hasattr(selectors, 'PollSelector'):
    _ServerSelector = selectors.PollSelector
else:
    _ServerSelector = selectors.SelectSelector


class BaseServer:

    """Base class for server classes.

    Methods for the caller:

    - __init__(server_address, RequestHandlerClass)
    - serve_forever(poll_interval=0.5)
    - shutdown()
    - handle_request()  # if you do not use serve_forever()
    - fileno() -> int   # for selector

    Methods that may be overridden:

    - server_bind()
    - server_activate()
    - get_request() -> request, client_address
    - handle_timeout()
    - verify_request(request, client_address)
    - server_close()
    - process_request(request, client_address)
    - shutdown_request(request)
    - close_request(request)
    - service_actions()
    - handle_error()

    Methods for derived classes:

    - finish_request(request, client_address)

    Class variables that may be overridden by derived classes or
    instances:

    - timeout
    - address_family
    - socket_type
    - allow_reuse_address
    - allow_reuse_port

    Instance variables:

    - RequestHandlerClass
    - socket

    """

    timeout = None

    def __init__(self, server_address, RequestHandlerClass):
        """Constructor.  May be extended, do not override."""
        self.server_address = server_address
        self.RequestHandlerClass = RequestHandlerClass
        self.__is_shut_down = threading.Event()
        self.__shutdown_request = False

    def server_activate(self):
        """Called by constructor to activate the server.

        May be overridden.

        """
        pass

    def serve_forever(self, poll_interval=0.5):
        """Handle one request at a time until shutdown.

        Polls for shutdown every poll_interval seconds. Ignores
        self.timeout. If you need to do periodic tasks, do them in
        another thread.
        """
        self.__is_shut_down.clear()
        try:
            # XXX: Consider using another file descriptor or connecting to the
            # socket to wake this up instead of polling. Polling reduces our
            # responsiveness to a shutdown request and wastes cpu at all other
            # times.
            with _ServerSelector() as selector:
                selector.register(self, selectors.EVENT_READ)

                while not self.__shutdown_request:
                    ready = selector.select(poll_interval)
                    # bpo-35017: shutdown() called during select(), exit immediately.
                    if self.__shutdown_request:
                        break
                    if ready:
                        self._handle_request_noblock()

                    self.service_actions()
        finally:
            self.__shutdown_request = False
            self.__is_shut_down.set()

    def shutdown(self):
        """Stops the serve_forever loop.

        Blocks until the loop has finished. This must be called while
        serve_forever() is running in another thread, or it will
        deadlock.
        """
        self.__shutdown_request = True
        self.__is_shut_down.wait()

    def service_actions(self):
        """Called by the serve_forever() loop.

        May be overridden by a subclass / Mixin to implement any code that
        needs to be run during the loop.
        """
        pass

    # The distinction between handling, getting, processing and finishing a
    # request is fairly arbitrary.  Remember:
    #
    # - handle_request() is the top-level call.  It calls selector.select(),
    #   get_request(), verify_request() and process_request()
    # - get_request() is different for stream or datagram sockets
    # - process_request() is the place that may fork a new process or create a
    #   new thread to finish the request
    # - finish_request() instantiates the request handler class; this
    #   constructor will handle the request all by itself

    def handle_request(self):
        """Handle one request, possibly blocking.

        Respects self.timeout.
        """
        # Support people who used socket.settimeout() to escape
        # handle_request before self.timeout was available.
        timeout = self.socket.gettimeout()
        if timeout is None:
            timeout = self.timeout
        elif self.timeout is not None:
            timeout = min(timeout, self.timeout)
        if timeout is not None:
            deadline = time() + timeout

        # Wait until a request arrives or the timeout expires - the loop is
        # necessary to accommodate early wakeups due to EINTR.
        with _ServerSelector() as selector:
            selector.register(self, selectors.EVENT_READ)

            while True:
                if selector.select(timeout):
                    return self._handle_request_noblock()
                else:
                    if timeout is not None:
                        timeout = deadline - time()
                        if timeout < 0:
                            return self.handle_timeout()

    def _handle_request_noblock(self):
        """Handle one request, without blocking.

        I assume that selector.select() has returned that the socket is
        readable before this function was called, so there should be no risk of
        blocking in get_request().
        """
        try:
            request, client_address = self.get_request()
        except OSError:
            return
        if self.verify_request(request, client_address):
            try:
                self.process_request(request, client_address)
            except Exception:
                self.handle_error(request, client_address)
                self.shutdown_request(request)
            except:
                self.shutdown_request(request)
                raise
        else:
            self.shutdown_request(request)

    def handle_timeout(self):
        """Called if no new request arrives within self.timeout.

        Overridden by ForkingMixIn.
        """
        pass

    def verify_request(self, request, client_address):
        """Verify the request.  May be overridden.

        Return True if we should proceed with this request.

        """
        return True

    def process_request(self, request, client_address):
        """Call finish_request.

        Overridden by ForkingMixIn and ThreadingMixIn.

        """
        self.finish_request(request, client_address)
        self.shutdown_request(request)

    def server_close(self):
        """Called to clean-up the server.

        May be overridden.

        """
        pass

    def finish_request(self, request, client_address):
        """Finish one request by instantiating RequestHandlerClass."""
        self.RequestHandlerClass(request, client_address, self)

    def shutdown_request(self, request):
        """Called to shutdown and close an individual request."""
        self.close_request(request)

    def close_request(self, request):
        """Called to clean up an individual request."""
        pass

    def handle_error(self, request, client_address):
        """Handle an error gracefully.  May be overridden.

        The default is to print a traceback and continue.

        """
        print('-'*40, file=sys.stderr)
        print('Exception occurred during processing of request from',
            client_address, file=sys.stderr)
        import traceback
        traceback.print_exc()
        print('-'*40, file=sys.stderr)

    def __enter__(self):
        return self

    def __exit__(self, *args):
        self.server_close()


class TCPServer(BaseServer):

    """Base class for various socket-based server classes.

    Defaults to synchronous IP stream (i.e., TCP).

    Methods for the caller:

    - __init__(server_address, RequestHandlerClass, bind_and_activate=True)
    - serve_forever(poll_interval=0.5)
    - shutdown()
    - handle_request()  # if you don't use serve_forever()
    - fileno() -> int   # for selector

    Methods that may be overridden:

    - server_bind()
    - server_activate()
    - get_request() -> request, client_address
    - handle_timeout()
    - verify_request(request, client_address)
    - process_request(request, client_address)
    - shutdown_request(request)
    - close_request(request)
    - handle_error()

    Methods for derived classes:

    - finish_request(request, client_address)

    Class variables that may be overridden by derived classes or
    instances:

    - timeout
    - address_family
    - socket_type
    - request_queue_size (only for stream sockets)
    - allow_reuse_address
    - allow_reuse_port

    Instance variables:

    - server_address
    - RequestHandlerClass
    - socket

    """

    address_family = socket.AF_INET

    socket_type = socket.SOCK_STREAM

    request_queue_size = 5

    allow_reuse_address = False

    allow_reuse_port = False

    def __init__(self, server_address, RequestHandlerClass, bind_and_activate=True):
        """Constructor.  May be extended, do not override."""
        BaseServer.__init__(self, server_address, RequestHandlerClass)
        self.socket = socket.socket(self.address_family,
                                    self.socket_type)
        if bind_and_activate:
            try:
                self.server_bind()
                self.server_activate()
            except:
                self.server_close()
                raise

    def server_bind(self):
        """Called by constructor to bind the socket.

        May be overridden.

        """
        if self.allow_reuse_address and hasattr(socket, "SO_REUSEADDR"):
            self.socket.setsockopt(socket.SOL_SOCKET, socket.SO_REUSEADDR, 1)
        # Since Linux 6.12.9, SO_REUSEPORT is not allowed
        # on other address families than AF_INET/AF_INET6.
        if (
            self.allow_reuse_port and hasattr(socket, "SO_REUSEPORT")
            and self.address_family in (socket.AF_INET, socket.AF_INET6)
        ):
            self.socket.setsockopt(socket.SOL_SOCKET, socket.SO_REUSEPORT, 1)
        self.socket.bind(self.server_address)
        self.server_address = self.socket.getsockname()

    def server_activate(self):
        """Called by constructor to activate the server.

        May be overridden.

        """
        self.socket.listen(self.request_queue_size)

    def server_close(self):
        """Called to clean-up the server.

        May be overridden.

        """
        self.socket.close()

    def fileno(self):
        """Return socket file number.

        Interface required by selector.

        """
        return self.socket.fileno()

    def get_request(self):
        """Get the request and client address from the socket.

        May be overridden.

        """
        return self.socket.accept()

    def shutdown_request(self, request):
        """Called to shutdown and close an individual request."""
        try:
            #explicitly shutdown.  socket.close() merely releases
            #the socket and waits for GC to perform the actual close.
            request.shutdown(socket.SHUT_WR)
        except OSError:
            pass #some platforms may raise ENOTCONN here
        self.close_request(request)

    def close_request(self, request):
        """Called to clean up an individual request."""
        request.close()


class UDPServer(TCPServer):

    """UDP server class."""

    allow_reuse_address = False

    allow_reuse_port = False

    socket_type = socket.SOCK_DGRAM

    max_packet_size = 8192

    def get_request(self):
        data, client_addr = self.socket.recvfrom(self.max_packet_size)
        return (data, self.socket), client_addr

    def server_activate(self):
        # No need to call listen() for UDP.
        pass

    def shutdown_request(self, request):
        # No need to shutdown anything.
        self.close_request(request)

    def close_request(self, request):
        # No need to close anything.
        pass

if hasattr(os, "fork"):
    class ForkingMixIn:
        """Mix-in class to handle each request in a new process."""

        timeout = 300
        active_children = None
        max_children = 40
        # If true, server_close() waits until all child processes complete.
        block_on_close = True

        def collect_children(self, *, blocking=False):
            """Internal routine to wait for children that have exited."""
            if self.active_children is None:
                return

            # If we're above the max number of children, wait and reap them until
            # we go back below threshold. Note that we use waitpid(-1) below to be
            # able to collect children in size(<defunct children>) syscalls instead
            # of size(<children>): the downside is that this might reap children
            # which we didn't spawn, which is why we only resort to this when we're
            # above max_children.
            while len(self.active_children) >= self.max_children:
                try:
                    pid, _ = os.waitpid(-1, 0)
                    self.active_children.discard(pid)
                except ChildProcessError:
                    # we don't have any children, we're done
                    self.active_children.clear()
                except OSError:
                    break

            # Now reap all defunct children.
            for pid in self.active_children.copy():
                try:
                    flags = 0 if blocking else os.WNOHANG
                    pid, _ = os.waitpid(pid, flags)
                    # if the child hasn't exited yet, pid will be 0 and ignored by
                    # discard() below
                    self.active_children.discard(pid)
                except ChildProcessError:
                    # someone else reaped it
                    self.active_children.discard(pid)
                except OSError:
                    pass

        def handle_timeout(self):
            """Wait for zombies after self.timeout seconds of inactivity.

            May be extended, do not override.
            """
            self.collect_children()

        def service_actions(self):
            """Collect the zombie child processes regularly in the ForkingMixIn.

            service_actions is called in the BaseServer's serve_forever loop.
            """
            self.collect_children()

        def process_request(self, request, client_address):
            """Fork a new subprocess to process the request."""
            pid = os.fork()
            if pid:
                # Parent process
                if self.active_children is None:
                    self.active_children = set()
                self.active_children.add(pid)
                self.close_request(request)
                return
            else:
                # Child process.
                # This must never return, hence os._exit()!
                status = 1
                try:
                    self.finish_request(request, client_address)
                    status = 0
                except Exception:
                    self.handle_error(request, client_address)
                finally:
                    try:
                        self.shutdown_request(request)
                    finally:
                        os._exit(status)

        def server_close(self):
            super().server_close()
            self.collect_children(blocking=self.block_on_close)


class _Threads(list):
    """
    Joinable list of all non-daemon threads.
    """
    def append(self, thread):
        self.reap()
        if thread.daemon:
            return
        super().append(thread)

    def pop_all(self):
        self[:], result = [], self[:]
        return result

    def join(self):
        for thread in self.pop_all():
            thread.join()

    def reap(self):
        self[:] = (thread for thread in self if thread.is_alive())


class _NoThreads:
    """
    Degenerate version of _Threads.
    """
    def append(self, thread):
        pass

    def join(self):
        pass


class ThreadingMixIn:
    """Mix-in class to handle each request in a new thread."""

    # Decides how threads will act upon termination of the
    # main process
    daemon_threads = False
    # If true, server_close() waits until all non-daemonic threads terminate.
    block_on_close = True
    # Threads object
    # used by server_close() to wait for all threads completion.
    _threads = _NoThreads()

    def process_request_thread(self, request, client_address):
        """Same as in BaseServer but as a thread.

        In addition, exception handling is done here.

        """
        try:
            self.finish_request(request, client_address)
        except Exception:
            self.handle_error(request, client_address)
        finally:
            self.shutdown_request(request)

    def process_request(self, request, client_address):
        """Start a new thread to process the request."""
        if self.block_on_close:
            vars(self).setdefault('_threads', _Threads())
        t = threading.Thread(target = self.process_request_thread,
                             args = (request, client_address))
        t.daemon = self.daemon_threads
        self._threads.append(t)
        t.start()

    def server_close(self):
        super().server_close()
        self._threads.join()


if hasattr(os, "fork"):
    class ForkingUDPServer(ForkingMixIn, UDPServer): pass
    class ForkingTCPServer(ForkingMixIn, TCPServer): pass

class ThreadingUDPServer(ThreadingMixIn, UDPServer): pass
class ThreadingTCPServer(ThreadingMixIn, TCPServer): pass

if hasattr(socket, 'AF_UNIX'):

    class UnixStreamServer(TCPServer):
        address_family = socket.AF_UNIX

    class UnixDatagramServer(UDPServer):
        address_family = socket.AF_UNIX

    class ThreadingUnixStreamServer(ThreadingMixIn, UnixStreamServer): pass

    class ThreadingUnixDatagramServer(ThreadingMixIn, UnixDatagramServer): pass

    if hasattr(os, "fork"):
        class ForkingUnixStreamServer(ForkingMixIn, UnixStreamServer): pass

        class ForkingUnixDatagramServer(ForkingMixIn, UnixDatagramServer): pass

class BaseRequestHandler:

    """Base class for request handler classes.

    This class is instantiated for each request to be handled.  The
    constructor sets the instance variables request, client_address
    and server, and then calls the handle() method.  To implement a
    specific service, all you need to do is to derive a class which
    defines a handle() method.

    The handle() method can find the request as self.request, the
    client address as self.client_address, and the server (in case it
    needs access to per-server information) as self.server.  Since a
    separate instance is created for each request, the handle() method
    can define other arbitrary instance variables.

    """

    def __init__(self, request, client_address, server):
        self.request = request
        self.client_address = client_address
        self.server = server
        self.setup()
        try:
            self.handle()
        finally:
            self.finish()

    def setup(self):
        pass

    def handle(self):
        pass

    def finish(self):
        pass


# The following two classes make it possible to use the same service
# class for stream or datagram servers.
# Each class sets up these instance variables:
# - rfile: a file object from which receives the request is read
# - wfile: a file object to which the reply is written
# When the handle() method returns, wfile is flushed properly


class StreamRequestHandler(BaseRequestHandler):

    """Define self.rfile and self.wfile for stream sockets."""

    # Default buffer sizes for rfile, wfile.
    # We default rfile to buffered because otherwise it could be
    # really slow for large data (a getc() call per byte); we make
    # wfile unbuffered because (a) often after a write() we want to
    # read and we need to flush the line; (b) big writes to unbuffered
    # files are typically optimized by stdio even when big reads
    # aren't.
    rbufsize = -1
    wbufsize = 0

    # A timeout to apply to the request socket, if not None.
    timeout = None

    # Disable nagle algorithm for this socket, if True.
    # Use only when wbufsize != 0, to avoid small packets.
    disable_nagle_algorithm = False

    def setup(self):
        self.connection = self.request
        if self.timeout is not None:
            self.connection.settimeout(self.timeout)
        if self.disable_nagle_algorithm:
            self.connection.setsockopt(socket.IPPROTO_TCP,
                                       socket.TCP_NODELAY, True)
        self.rfile = self.connection.makefile('rb', self.rbufsize)
        if self.wbufsize == 0:
            self.wfile = _SocketWriter(self.connection)
        else:
            self.wfile = self.connection.makefile('wb', self.wbufsize)

    def finish(self):
        if not self.wfile.closed:
            try:
                self.wfile.flush()
            except socket.error:
                # A final socket error may have occurred here, such as
                # the local error ECONNABORTED.
                pass
        self.wfile.close()
        self.rfile.close()

class _SocketWriter(BufferedIOBase):
    """Simple writable BufferedIOBase implementation for a socket

    Does not hold data in a buffer, avoiding any need to call flush()."""

    def __init__(self, sock):
        self._sock = sock

    def writable(self):
        return True

    def write(self, b):
        self._sock.sendall(b)
        with memoryview(b) as view:
            return view.nbytes

    def fileno(self):
        return self._sock.fileno()

class DatagramRequestHandler(BaseRequestHandler):

    """Define self.rfile and self.wfile for datagram sockets."""

    def setup(self):
        from io import BytesIO
        self.packet, self.socket = self.request
        self.rfile = BytesIO(self.packet)
        self.wfile = BytesIO()

    def finish(self):
        self.socket.sendto(self.wfile.getvalue(), self.client_address)
```
