## Supplementary software v0.2.1 for "Virtual control arms for paediatric myopia trials: external validation of axial-elongation models": sre_constants.py

```
import warnings
warnings.warn(f"module {__name__!r} is deprecated",
              DeprecationWarning,
              stacklevel=2)

from re import _constants as _
globals().update({k: v for k, v in vars(_).items() if k[:2] != '__'})
```
