## Supplementary software v0.2.1 for "Virtual control arms for paediatric myopia trials: external validation of axial-elongation models": stat.py

```
"""Constants/functions for interpreting results of os.stat() and os.lstat().

Suggested usage: from stat import *
"""

# Indices for stat struct members in the tuple returned by os.stat()

ST_MODE  = 0
ST_INO   = 1
ST_DEV   = 2
ST_NLINK = 3
ST_UID   = 4
ST_GID   = 5
ST_SIZE  = 6
ST_ATIME = 7
ST_MTIME = 8
ST_CTIME = 9

# Extract bits from the mode

def S_IMODE(mode):
    """Return the portion of the file's mode that can be set by
    os.chmod().
    """
    return mode & 0o7777

def S_IFMT(mode):
    """Return the portion of the file's mode that describes the
    file type.
    """
    return mode & 0o170000

# Constants used as S_IFMT() for various file types
# (not all are implemented on all systems)

S_IFDIR  = 0o040000  # directory
S_IFCHR  = 0o020000  # character device
S_IFBLK  = 0o060000  # block device
S_IFREG  = 0o100000  # regular file
S_IFIFO  = 0o010000  # fifo (named pipe)
S_IFLNK  = 0o120000  # symbolic link
S_IFSOCK = 0o140000  # socket file
# Fallbacks for uncommon platform-specific constants
S_IFDOOR = 0
S_IFPORT = 0
S_IFWHT = 0

# Functions to test for each file type

def S_ISDIR(mode):
    """Return True if mode is from a directory."""
    return S_IFMT(mode) == S_IFDIR

def S_ISCHR(mode):
    """Return True if mode is from a character special device file."""
    return S_IFMT(mode) == S_IFCHR

def S_ISBLK(mode):
    """Return True if mode is from a block special device file."""
    return S_IFMT(mode) == S_IFBLK

def S_ISREG(mode):
    """Return True if mode is from a regular file."""
    return S_IFMT(mode) == S_IFREG

def S_ISFIFO(mode):
    """Return True if mode is from a FIFO (named pipe)."""
    return S_IFMT(mode) == S_IFIFO

def S_ISLNK(mode):
    """Return True if mode is from a symbolic link."""
    return S_IFMT(mode) == S_IFLNK

def S_ISSOCK(mode):
    """Return True if mode is from a socket."""
    return S_IFMT(mode) == S_IFSOCK

def S_ISDOOR(mode):
    """Return True if mode is from a door."""
    return False

def S_ISPORT(mode):
    """Return True if mode is from an event port."""
    return False

def S_ISWHT(mode):
    """Return True if mode is from a whiteout."""
    return False

# Names for permission bits

S_ISUID = 0o4000  # set UID bit
S_ISGID = 0o2000  # set GID bit
S_ENFMT = S_ISGID # file locking enforcement
S_ISVTX = 0o1000  # sticky bit
S_IREAD = 0o0400  # Unix V7 synonym for S_IRUSR
S_IWRITE = 0o0200 # Unix V7 synonym for S_IWUSR
S_IEXEC = 0o0100  # Unix V7 synonym for S_IXUSR
S_IRWXU = 0o0700  # mask for owner permissions
S_IRUSR = 0o0400  # read by owner
S_IWUSR = 0o0200  # write by owner
S_IXUSR = 0o0100  # execute by owner
S_IRWXG = 0o0070  # mask for group permissions
S_IRGRP = 0o0040  # read by group
S_IWGRP = 0o0020  # write by group
S_IXGRP = 0o0010  # execute by group
S_IRWXO = 0o0007  # mask for others (not in group) permissions
S_IROTH = 0o0004  # read by others
S_IWOTH = 0o0002  # write by others
S_IXOTH = 0o0001  # execute by others

# Names for file flags
UF_SETTABLE  = 0x0000ffff  # owner settable flags
UF_NODUMP    = 0x00000001  # do not dump file
UF_IMMUTABLE = 0x00000002  # file may not be changed
UF_APPEND    = 0x00000004  # file may only be appended to
UF_OPAQUE    = 0x00000008  # directory is opaque when viewed through a union stack
UF_NOUNLINK  = 0x00000010  # file may not be renamed or deleted
UF_COMPRESSED = 0x00000020 # macOS: file is compressed
UF_TRACKED   = 0x00000040  # macOS: used for handling document IDs
UF_DATAVAULT = 0x00000080  # macOS: entitlement needed for I/O
UF_HIDDEN    = 0x00008000  # macOS: file should not be displayed
SF_SETTABLE  = 0xffff0000  # superuser settable flags
SF_ARCHIVED  = 0x00010000  # file may be archived
SF_IMMUTABLE = 0x00020000  # file may not be changed
SF_APPEND    = 0x00040000  # file may only be appended to
SF_RESTRICTED = 0x00080000 # macOS: entitlement needed for writing
SF_NOUNLINK  = 0x00100000  # file may not be renamed or deleted
SF_SNAPSHOT  = 0x00200000  # file is a snapshot file
SF_FIRMLINK  = 0x00800000  # macOS: file is a firmlink
SF_DATALESS  = 0x40000000  # macOS: file is a dataless object


_filemode_table = (
    # File type chars according to:
    # http://en.wikibooks.org/wiki/C_Programming/POSIX_Reference/sys/stat.h
    ((S_IFLNK,         "l"),
     (S_IFSOCK,        "s"),  # Must appear before IFREG and IFDIR as IFSOCK == IFREG | IFDIR
     (S_IFREG,         "-"),
     (S_IFBLK,         "b"),
     (S_IFDIR,         "d"),
     (S_IFCHR,         "c"),
     (S_IFIFO,         "p")),

    ((S_IRUSR,         "r"),),
    ((S_IWUSR,         "w"),),
    ((S_IXUSR|S_ISUID, "s"),
     (S_ISUID,         "S"),
     (S_IXUSR,         "x")),

    ((S_IRGRP,         "r"),),
    ((S_IWGRP,         "w"),),
    ((S_IXGRP|S_ISGID, "s"),
     (S_ISGID,         "S"),
     (S_IXGRP,         "x")),

    ((S_IROTH,         "r"),),
    ((S_IWOTH,         "w"),),
    ((S_IXOTH|S_ISVTX, "t"),
     (S_ISVTX,         "T"),
     (S_IXOTH,         "x"))
)

def filemode(mode):
    """Convert a file's mode to a string of the form '-rwxrwxrwx'."""
    perm = []
    for index, table in enumerate(_filemode_table):
        for bit, char in table:
            if mode & bit == bit:
                perm.append(char)
                break
        else:
            if index == 0:
                # Unknown filetype
                perm.append("?")
            else:
                perm.append("-")
    return "".join(perm)


# Windows FILE_ATTRIBUTE constants for interpreting os.stat()'s
# "st_file_attributes" member

FILE_ATTRIBUTE_ARCHIVE = 32
FILE_ATTRIBUTE_COMPRESSED = 2048
FILE_ATTRIBUTE_DEVICE = 64
FILE_ATTRIBUTE_DIRECTORY = 16
FILE_ATTRIBUTE_ENCRYPTED = 16384
FILE_ATTRIBUTE_HIDDEN = 2
FILE_ATTRIBUTE_INTEGRITY_STREAM = 32768
FILE_ATTRIBUTE_NORMAL = 128
FILE_ATTRIBUTE_NOT_CONTENT_INDEXED = 8192
FILE_ATTRIBUTE_NO_SCRUB_DATA = 131072
FILE_ATTRIBUTE_OFFLINE = 4096
FILE_ATTRIBUTE_READONLY = 1
FILE_ATTRIBUTE_REPARSE_POINT = 1024
FILE_ATTRIBUTE_SPARSE_FILE = 512
FILE_ATTRIBUTE_SYSTEM = 4
FILE_ATTRIBUTE_TEMPORARY = 256
FILE_ATTRIBUTE_VIRTUAL = 65536


# If available, use C implementation
try:
    from _stat import *
except ImportError:
    pass
```
