## Supplementary software v0.2.1 for "Virtual control arms for paediatric myopia trials: external validation of axial-elongation models": statistics.py

```
"""
Basic statistics module.

This module provides functions for calculating statistics of data, including
averages, variance, and standard deviation.

Calculating averages
--------------------

==================  ==================================================
Function            Description
==================  ==================================================
mean                Arithmetic mean (average) of data.
fmean               Fast, floating-point arithmetic mean.
geometric_mean      Geometric mean of data.
harmonic_mean       Harmonic mean of data.
median              Median (middle value) of data.
median_low          Low median of data.
median_high         High median of data.
median_grouped      Median, or 50th percentile, of grouped data.
mode                Mode (most common value) of data.
multimode           List of modes (most common values of data).
quantiles           Divide data into intervals with equal probability.
==================  ==================================================

Calculate the arithmetic mean ("the average") of data:

>>> mean([-1.0, 2.5, 3.25, 5.75])
2.625


Calculate the standard median of discrete data:

>>> median([2, 3, 4, 5])
3.5


Calculate the median, or 50th percentile, of data grouped into class intervals
centred on the data values provided. E.g. if your data points are rounded to
the nearest whole number:

>>> median_grouped([2, 2, 3, 3, 3, 4])  #doctest: +ELLIPSIS
2.8333333333...

This should be interpreted in this way: you have two data points in the class
interval 1.5-2.5, three data points in the class interval 2.5-3.5, and one in
the class interval 3.5-4.5. The median of these data points is 2.8333...


Calculating variability or spread
---------------------------------

==================  =============================================
Function            Description
==================  =============================================
pvariance           Population variance of data.
variance            Sample variance of data.
pstdev              Population standard deviation of data.
stdev               Sample standard deviation of data.
==================  =============================================

Calculate the standard deviation of sample data:

>>> stdev([2.5, 3.25, 5.5, 11.25, 11.75])  #doctest: +ELLIPSIS
4.38961843444...

If you have previously calculated the mean, you can pass it as the optional
second argument to the four "spread" functions to avoid recalculating it:

>>> data = [1, 2, 2, 4, 4, 4, 5, 6]
>>> mu = mean(data)
>>> pvariance(data, mu)
2.5


Statistics for relations between two inputs
-------------------------------------------

==================  ====================================================
Function            Description
==================  ====================================================
covariance          Sample covariance for two variables.
correlation         Pearson's correlation coefficient for two variables.
linear_regression   Intercept and slope for simple linear regression.
==================  ====================================================

Calculate covariance, Pearson's correlation, and simple linear regression
for two inputs:

>>> x = [1, 2, 3, 4, 5, 6, 7, 8, 9]
>>> y = [1, 2, 3, 1, 2, 3, 1, 2, 3]
>>> covariance(x, y)
0.75
>>> correlation(x, y)  #doctest: +ELLIPSIS
0.31622776601...
>>> linear_regression(x, y)  #doctest:
LinearRegression(slope=0.1, intercept=1.5)


Exceptions
----------

A single exception is defined: StatisticsError is a subclass of ValueError.

"""

__all__ = [
    'NormalDist',
    'StatisticsError',
    'correlation',
    'covariance',
    'fmean',
    'geometric_mean',
    'harmonic_mean',
    'kde',
    'kde_random',
    'linear_regression',
    'mean',
    'median',
    'median_grouped',
    'median_high',
    'median_low',
    'mode',
    'multimode',
    'pstdev',
    'pvariance',
    'quantiles',
    'stdev',
    'variance',
]

import math
import numbers
import random
import sys

from fractions import Fraction
from decimal import Decimal
from itertools import count, groupby, repeat
from bisect import bisect_left, bisect_right
from math import hypot, sqrt, fabs, exp, erf, tau, log, fsum, sumprod
from math import isfinite, isinf, pi, cos, sin, tan, cosh, asin, atan, acos
from functools import reduce
from operator import itemgetter
from collections import Counter, namedtuple, defaultdict

_SQRT2 = sqrt(2.0)
_random = random

# === Exceptions ===

class StatisticsError(ValueError):
    pass


# === Private utilities ===

def _sum(data):
    """_sum(data) -> (type, sum, count)

    Return a high-precision sum of the given numeric data as a fraction,
    together with the type to be converted to and the count of items.

    Examples
    --------

    >>> _sum([3, 2.25, 4.5, -0.5, 0.25])
    (<class 'float'>, Fraction(19, 2), 5)

    Some sources of round-off error will be avoided:

    # Built-in sum returns zero.
    >>> _sum([1e50, 1, -1e50] * 1000)
    (<class 'float'>, Fraction(1000, 1), 3000)

    Fractions and Decimals are also supported:

    >>> from fractions import Fraction as F
    >>> _sum([F(2, 3), F(7, 5), F(1, 4), F(5, 6)])
    (<class 'fractions.Fraction'>, Fraction(63, 20), 4)

    >>> from decimal import Decimal as D
    >>> data = [D("0.1375"), D("0.2108"), D("0.3061"), D("0.0419")]
    >>> _sum(data)
    (<class 'decimal.Decimal'>, Fraction(6963, 10000), 4)

    Mixed types are currently treated as an error, except that int is
    allowed.
    """
    count = 0
    types = set()
    types_add = types.add
    partials = {}
    partials_get = partials.get
    for typ, values in groupby(data, type):
        types_add(typ)
        for n, d in map(_exact_ratio, values):
            count += 1
            partials[d] = partials_get(d, 0) + n
    if None in partials:
        # The sum will be a NAN or INF. We can ignore all the finite
        # partials, and just look at this special one.
        total = partials[None]
        assert not _isfinite(total)
    else:
        # Sum all the partial sums using builtin sum.
        total = sum(Fraction(n, d) for d, n in partials.items())
    T = reduce(_coerce, types, int)  # or raise TypeError
    return (T, total, count)


def _ss(data, c=None):
    """Return the exact mean and sum of square deviations of sequence data.

    Calculations are done in a single pass, allowing the input to be an iterator.

    If given *c* is used the mean; otherwise, it is calculated from the data.
    Use the *c* argument with care, as it can lead to garbage results.

    """
    if c is not None:
        T, ssd, count = _sum((d := x - c) * d for x in data)
        return (T, ssd, c, count)
    count = 0
    types = set()
    types_add = types.add
    sx_partials = defaultdict(int)
    sxx_partials = defaultdict(int)
    for typ, values in groupby(data, type):
        types_add(typ)
        for n, d in map(_exact_ratio, values):
            count += 1
            sx_partials[d] += n
            sxx_partials[d] += n * n
    if not count:
        ssd = c = Fraction(0)
    elif None in sx_partials:
        # The sum will be a NAN or INF. We can ignore all the finite
        # partials, and just look at this special one.
        ssd = c = sx_partials[None]
        assert not _isfinite(ssd)
    else:
        sx = sum(Fraction(n, d) for d, n in sx_partials.items())
        sxx = sum(Fraction(n, d*d) for d, n in sxx_partials.items())
        # This formula has poor numeric properties for floats,
        # but with fractions it is exact.
        ssd = (count * sxx - sx * sx) / count
        c = sx / count
    T = reduce(_coerce, types, int)  # or raise TypeError
    return (T, ssd, c, count)


def _isfinite(x):
    try:
        return x.is_finite()  # Likely a Decimal.
    except AttributeError:
        return math.isfinite(x)  # Coerces to float first.


def _coerce(T, S):
    """Coerce types T and S to a common type, or raise TypeError.

    Coercion rules are currently an implementation detail. See the CoerceTest
    test class in test_statistics for details.
    """
    # See http://bugs.python.org/issue24068.
    assert T is not bool, "initial type T is bool"
    # If the types are the same, no need to coerce anything. Put this
    # first, so that the usual case (no coercion needed) happens as soon
    # as possible.
    if T is S:  return T
    # Mixed int & other coerce to the other type.
    if S is int or S is bool:  return T
    if T is int:  return S
    # If one is a (strict) subclass of the other, coerce to the subclass.
    if issubclass(S, T):  return S
    if issubclass(T, S):  return T
    # Ints coerce to the other type.
    if issubclass(T, int):  return S
    if issubclass(S, int):  return T
    # Mixed fraction & float coerces to float (or float subclass).
    if issubclass(T, Fraction) and issubclass(S, float):
        return S
    if issubclass(T, float) and issubclass(S, Fraction):
        return T
    # Any other combination is disallowed.
    msg = "don't know how to coerce %s and %s"
    raise TypeError(msg % (T.__name__, S.__name__))


def _exact_ratio(x):
    """Return Real number x to exact (numerator, denominator) pair.

    >>> _exact_ratio(0.25)
    (1, 4)

    x is expected to be an int, Fraction, Decimal or float.
    """

    # XXX We should revisit whether using fractions to accumulate exact
    # ratios is the right way to go.

    # The integer ratios for binary floats can have numerators or
    # denominators with over 300 decimal digits.  The problem is more
    # acute with decimal floats where the default decimal context
    # supports a huge range of exponents from Emin=-999999 to
    # Emax=999999.  When expanded with as_integer_ratio(), numbers like
    # Decimal('3.14E+5000') and Decimal('3.14E-5000') have large
    # numerators or denominators that will slow computation.

    # When the integer ratios are accumulated as fractions, the size
    # grows to cover the full range from the smallest magnitude to the
    # largest.  For example, Fraction(3.14E+300) + Fraction(3.14E-300),
    # has a 616 digit numerator.  Likewise,
    # Fraction(Decimal('3.14E+5000')) + Fraction(Decimal('3.14E-5000'))
    # has 10,003 digit numerator.

    # This doesn't seem to have been problem in practice, but it is a
    # potential pitfall.

    try:
        return x.as_integer_ratio()
    except AttributeError:
        pass
    except (OverflowError, ValueError):
        # float NAN or INF.
        assert not _isfinite(x)
        return (x, None)
    try:
        # x may be an Integral ABC.
        return (x.numerator, x.denominator)
    except AttributeError:
        msg = f"can't convert type '{type(x).__name__}' to numerator/denominator"
        raise TypeError(msg)


def _convert(value, T):
    """Convert value to given numeric type T."""
    if type(value) is T:
        # This covers the cases where T is Fraction, or where value is
        # a NAN or INF (Decimal or float).
        return value
    if issubclass(T, int) and value.denominator != 1:
        T = float
    try:
        # FIXME: what do we do if this overflows?
        return T(value)
    except TypeError:
        if issubclass(T, Decimal):
            return T(value.numerator) / T(value.denominator)
        else:
            raise


def _fail_neg(values, errmsg='negative value'):
    """Iterate over values, failing if any are less than zero."""
    for x in values:
        if x < 0:
            raise StatisticsError(errmsg)
        yield x


def _rank(data, /, *, key=None, reverse=False, ties='average', start=1) -> list[float]:
    """Rank order a dataset. The lowest value has rank 1.

    Ties are averaged so that equal values receive the same rank:

        >>> data = [31, 56, 31, 25, 75, 18]
        >>> _rank(data)
        [3.5, 5.0, 3.5, 2.0, 6.0, 1.0]

    The operation is idempotent:

        >>> _rank([3.5, 5.0, 3.5, 2.0, 6.0, 1.0])
        [3.5, 5.0, 3.5, 2.0, 6.0, 1.0]

    It is possible to rank the data in reverse order so that the
    highest value has rank 1.  Also, a key-function can extract
    the field to be ranked:

        >>> goals = [('eagles', 45), ('bears', 48), ('lions', 44)]
        >>> _rank(goals, key=itemgetter(1), reverse=True)
        [2.0, 1.0, 3.0]

    Ranks are conventionally numbered starting from one; however,
    setting *start* to zero allows the ranks to be used as array indices:

        >>> prize = ['Gold', 'Silver', 'Bronze', 'Certificate']
        >>> scores = [8.1, 7.3, 9.4, 8.3]
        >>> [prize[int(i)] for i in _rank(scores, start=0, reverse=True)]
        ['Bronze', 'Certificate', 'Gold', 'Silver']

    """
    # If this function becomes public at some point, more thought
    # needs to be given to the signature.  A list of ints is
    # plausible when ties is "min" or "max".  When ties is "average",
    # either list[float] or list[Fraction] is plausible.

    # Default handling of ties matches scipy.stats.mstats.spearmanr.
    if ties != 'average':
        raise ValueError(f'Unknown tie resolution method: {ties!r}')
    if key is not None:
        data = map(key, data)
    val_pos = sorted(zip(data, count()), reverse=reverse)
    i = start - 1
    result = [0] * len(val_pos)
    for _, g in groupby(val_pos, key=itemgetter(0)):
        group = list(g)
        size = len(group)
        rank = i + (size + 1) / 2
        for value, orig_pos in group:
            result[orig_pos] = rank
        i += size
    return result


def _integer_sqrt_of_frac_rto(n: int, m: int) -> int:
    """Square root of n/m, rounded to the nearest integer using round-to-odd."""
    # Reference: https://www.lri.fr/~melquion/doc/05-imacs17_1-expose.pdf
    a = math.isqrt(n // m)
    return a | (a*a*m != n)


# For 53 bit precision floats, the bit width used in
# _float_sqrt_of_frac() is 109.
_sqrt_bit_width: int = 2 * sys.float_info.mant_dig + 3


def _float_sqrt_of_frac(n: int, m: int) -> float:
    """Square root of n/m as a float, correctly rounded."""
    # See principle and proof sketch at: https://bugs.python.org/msg407078
    q = (n.bit_length() - m.bit_length() - _sqrt_bit_width) // 2
    if q >= 0:
        numerator = _integer_sqrt_of_frac_rto(n, m << 2 * q) << q
        denominator = 1
    else:
        numerator = _integer_sqrt_of_frac_rto(n << -2 * q, m)
        denominator = 1 << -q
    return numerator / denominator   # Convert to float


def _decimal_sqrt_of_frac(n: int, m: int) -> Decimal:
    """Square root of n/m as a Decimal, correctly rounded."""
    # Premise:  For decimal, computing (n/m).sqrt() can be off
    #           by 1 ulp from the correctly rounded result.
    # Method:   Check the result, moving up or down a step if needed.
    if n <= 0:
        if not n:
            return Decimal('0.0')
        n, m = -n, -m

    root = (Decimal(n) / Decimal(m)).sqrt()
    nr, dr = root.as_integer_ratio()

    plus = root.next_plus()
    np, dp = plus.as_integer_ratio()
    # test: n / m > ((root + plus) / 2) ** 2
    if 4 * n * (dr*dp)**2 > m * (dr*np + dp*nr)**2:
        return plus

    minus = root.next_minus()
    nm, dm = minus.as_integer_ratio()
    # test: n / m < ((root + minus) / 2) ** 2
    if 4 * n * (dr*dm)**2 < m * (dr*nm + dm*nr)**2:
        return minus

    return root


# === Measures of central tendency (averages) ===

def mean(data):
    """Return the sample arithmetic mean of data.

    >>> mean([1, 2, 3, 4, 4])
    2.8

    >>> from fractions import Fraction as F
    >>> mean([F(3, 7), F(1, 21), F(5, 3), F(1, 3)])
    Fraction(13, 21)

    >>> from decimal import Decimal as D
    >>> mean([D("0.5"), D("0.75"), D("0.625"), D("0.375")])
    Decimal('0.5625')

    If ``data`` is empty, StatisticsError will be raised.
    """
    T, total, n = _sum(data)
    if n < 1:
        raise StatisticsError('mean requires at least one data point')
    return _convert(total / n, T)


def fmean(data, weights=None):
    """Convert data to floats and compute the arithmetic mean.

    This runs faster than the mean() function and it always returns a float.
    If the input dataset is empty, it raises a StatisticsError.

    >>> fmean([3.5, 4.0, 5.25])
    4.25
    """
    if weights is None:
        try:
            n = len(data)
        except TypeError:
            # Handle iterators that do not define __len__().
            n = 0
            def count(iterable):
                nonlocal n
                for n, x in enumerate(iterable, start=1):
                    yield x
            data = count(data)
        total = fsum(data)
        if not n:
            raise StatisticsError('fmean requires at least one data point')
        return total / n
    if not isinstance(weights, (list, tuple)):
        weights = list(weights)
    try:
        num = sumprod(data, weights)
    except ValueError:
        raise StatisticsError('data and weights must be the same length')
    den = fsum(weights)
    if not den:
        raise StatisticsError('sum of weights must be non-zero')
    return num / den


def geometric_mean(data):
    """Convert data to floats and compute the geometric mean.

    Raises a StatisticsError if the input dataset is empty
    or if it contains a negative value.

    Returns zero if the product of inputs is zero.

    No special efforts are made to achieve exact results.
    (However, this may change in the future.)

    >>> round(geometric_mean([54, 24, 36]), 9)
    36.0
    """
    n = 0
    found_zero = False
    def count_positive(iterable):
        nonlocal n, found_zero
        for n, x in enumerate(iterable, start=1):
            if x > 0.0 or math.isnan(x):
                yield x
            elif x == 0.0:
                found_zero = True
            else:
                raise StatisticsError('No negative inputs allowed', x)
    total = fsum(map(log, count_positive(data)))
    if not n:
        raise StatisticsError('Must have a non-empty dataset')
    if math.isnan(total):
        return math.nan
    if found_zero:
        return math.nan if total == math.inf else 0.0
    return exp(total / n)


def harmonic_mean(data, weights=None):
    """Return the harmonic mean of data.

    The harmonic mean is the reciprocal of the arithmetic mean of the
    reciprocals of the data.  It can be used for averaging ratios or
    rates, for example speeds.

    Suppose a car travels 40 km/hr for 5 km and then speeds-up to
    60 km/hr for another 5 km. What is the average speed?

        >>> harmonic_mean([40, 60])
        48.0

    Suppose a car travels 40 km/hr for 5 km, and when traffic clears,
    speeds-up to 60 km/hr for the remaining 30 km of the journey. What
    is the average speed?

        >>> harmonic_mean([40, 60], weights=[5, 30])
        56.0

    If ``data`` is empty, or any element is less than zero,
    ``harmonic_mean`` will raise ``StatisticsError``.
    """
    if iter(data) is data:
        data = list(data)
    errmsg = 'harmonic mean does not support negative values'
    n = len(data)
    if n < 1:
        raise StatisticsError('harmonic_mean requires at least one data point')
    elif n == 1 and weights is None:
        x = data[0]
        if isinstance(x, (numbers.Real, Decimal)):
            if x < 0:
                raise StatisticsError(errmsg)
            return x
        else:
            raise TypeError('unsupported type')
    if weights is None:
        weights = repeat(1, n)
        sum_weights = n
    else:
        if iter(weights) is weights:
            weights = list(weights)
        if len(weights) != n:
            raise StatisticsError('Number of weights does not match data size')
        _, sum_weights, _ = _sum(w for w in _fail_neg(weights, errmsg))
    try:
        data = _fail_neg(data, errmsg)
        T, total, count = _sum(w / x if w else 0 for w, x in zip(weights, data))
    except ZeroDivisionError:
        return 0
    if total <= 0:
        raise StatisticsError('Weighted sum must be positive')
    return _convert(sum_weights / total, T)

# FIXME: investigate ways to calculate medians without sorting? Quickselect?
def median(data):
    """Return the median (middle value) of numeric data.

    When the number of data points is odd, return the middle data point.
    When the number of data points is even, the median is interpolated by
    taking the average of the two middle values:

    >>> median([1, 3, 5])
    3
    >>> median([1, 3, 5, 7])
    4.0

    """
    data = sorted(data)
    n = len(data)
    if n == 0:
        raise StatisticsError("no median for empty data")
    if n % 2 == 1:
        return data[n // 2]
    else:
        i = n // 2
        return (data[i - 1] + data[i]) / 2


def median_low(data):
    """Return the low median of numeric data.

    When the number of data points is odd, the middle value is returned.
    When it is even, the smaller of the two middle values is returned.

    >>> median_low([1, 3, 5])
    3
    >>> median_low([1, 3, 5, 7])
    3

    """
    data = sorted(data)
    n = len(data)
    if n == 0:
        raise StatisticsError("no median for empty data")
    if n % 2 == 1:
        return data[n // 2]
    else:
        return data[n // 2 - 1]


def median_high(data):
    """Return the high median of data.

    When the number of data points is odd, the middle value is returned.
    When it is even, the larger of the two middle values is returned.

    >>> median_high([1, 3, 5])
    3
    >>> median_high([1, 3, 5, 7])
    5

    """
    data = sorted(data)
    n = len(data)
    if n == 0:
        raise StatisticsError("no median for empty data")
    return data[n // 2]


def median_grouped(data, interval=1.0):
    """Estimates the median for numeric data binned around the midpoints
    of consecutive, fixed-width intervals.

    The *data* can be any iterable of numeric data with each value being
    exactly the midpoint of a bin.  At least one value must be present.

    The *interval* is width of each bin.

    For example, demographic information may have been summarized into
    consecutive ten-year age groups with each group being represented
    by the 5-year midpoints of the intervals:

        >>> demographics = Counter({
        ...    25: 172,   # 20 to 30 years old
        ...    35: 484,   # 30 to 40 years old
        ...    45: 387,   # 40 to 50 years old
        ...    55:  22,   # 50 to 60 years old
        ...    65:   6,   # 60 to 70 years old
        ... })

    The 50th percentile (median) is the 536th person out of the 1071
    member cohort.  That person is in the 30 to 40 year old age group.

    The regular median() function would assume that everyone in the
    tricenarian age group was exactly 35 years old.  A more tenable
    assumption is that the 484 members of that age group are evenly
    distributed between 30 and 40.  For that, we use median_grouped().

        >>> data = list(demographics.elements())
        >>> median(data)
        35
        >>> round(median_grouped(data, interval=10), 1)
        37.5

    The caller is responsible for making sure the data points are separated
    by exact multiples of *interval*.  This is essential for getting a
    correct result.  The function does not check this precondition.

    Inputs may be any numeric type that can be coerced to a float during
    the interpolation step.

    """
    data = sorted(data)
    n = len(data)
    if not n:
        raise StatisticsError("no median for empty data")

    # Find the value at the midpoint. Remember this corresponds to the
    # midpoint of the class interval.
    x = data[n // 2]

    # Using O(log n) bisection, find where all the x values occur in the data.
    # All x will lie within data[i:j].
    i = bisect_left(data, x)
    j = bisect_right(data, x, lo=i)

    # Coerce to floats, raising a TypeError if not possible
    try:
        interval = float(interval)
        x = float(x)
    except ValueError:
        raise TypeError(f'Value cannot be converted to a float')

    # Interpolate the median using the formula found at:
    # https://www.cuemath.com/data/median-of-grouped-data/
    L = x - interval / 2.0    # Lower limit of the median interval
    cf = i                    # Cumulative frequency of the preceding interval
    f = j - i                 # Number of elements in the median internal
    return L + interval * (n / 2 - cf) / f


def mode(data):
    """Return the most common data point from discrete or nominal data.

    ``mode`` assumes discrete data, and returns a single value. This is the
    standard treatment of the mode as commonly taught in schools:

        >>> mode([1, 1, 2, 3, 3, 3, 3, 4])
        3

    This also works with nominal (non-numeric) data:

        >>> mode(["red", "blue", "blue", "red", "green", "red", "red"])
        'red'

    If there are multiple modes with same frequency, return the first one
    encountered:

        >>> mode(['red', 'red', 'green', 'blue', 'blue'])
        'red'

    If *data* is empty, ``mode``, raises StatisticsError.

    """
    pairs = Counter(iter(data)).most_common(1)
    try:
        return pairs[0][0]
    except IndexError:
        raise StatisticsError('no mode for empty data') from None


def multimode(data):
    """Return a list of the most frequently occurring values.

    Will return more than one result if there are multiple modes
    or an empty list if *data* is empty.

    >>> multimode('aabbbbbbbbcc')
    ['b']
    >>> multimode('aabbbbccddddeeffffgg')
    ['b', 'd', 'f']
    >>> multimode('')
    []
    """
    counts = Counter(iter(data))
    if not counts:
        return []
    maxcount = max(counts.values())
    return [value for value, count in counts.items() if count == maxcount]


def kde(data, h, kernel='normal', *, cumulative=False):
    """Kernel Density Estimation:  Create a continuous probability density
    function or cumulative distribution function from discrete samples.

    The basic idea is to smooth the data using a kernel function
    to help draw inferences about a population from a sample.

    The degree of smoothing is controlled by the scaling parameter h
    which is called the bandwidth.  Smaller values emphasize local
    features while larger values give smoother results.

    The kernel determines the relative weights of the sample data
    points.  Generally, the choice of kernel shape does not matter
    as much as the more influential bandwidth smoothing parameter.

    Kernels that give some weight to every sample point:

       normal (gauss)
       logistic
       sigmoid

    Kernels that only give weight to sample points within
    the bandwidth:

       rectangular (uniform)
       triangular
       parabolic (epanechnikov)
       quartic (biweight)
       triweight
       cosine

    If *cumulative* is true, will return a cumulative distribution function.

    A StatisticsError will be raised if the data sequence is empty.

    Example
    -------

    Given a sample of six data points, construct a continuous
    function that estimates the underlying probability density:

        >>> sample = [-2.1, -1.3, -0.4, 1.9, 5.1, 6.2]
        >>> f_hat = kde(sample, h=1.5)

    Compute the area under the curve:

        >>> area = sum(f_hat(x) for x in range(-20, 20))
        >>> round(area, 4)
        1.0

    Plot the estimated probability density function at
    evenly spaced points from -6 to 10:

        >>> for x in range(-6, 11):
        ...     density = f_hat(x)
        ...     plot = ' ' * int(density * 400) + 'x'
        ...     print(f'{x:2}: {density:.3f} {plot}')
        ...
        -6: 0.002 x
        -5: 0.009    x
        -4: 0.031             x
        -3: 0.070                             x
        -2: 0.111                                             x
        -1: 0.125                                                   x
         0: 0.110                                            x
         1: 0.086                                   x
         2: 0.068                            x
         3: 0.059                        x
         4: 0.066                           x
         5: 0.082                                 x
         6: 0.082                                 x
         7: 0.058                        x
         8: 0.028            x
         9: 0.009    x
        10: 0.002 x

    Estimate P(4.5 < X <= 7.5), the probability that a new sample value
    will be between 4.5 and 7.5:

        >>> cdf = kde(sample, h=1.5, cumulative=True)
        >>> round(cdf(7.5) - cdf(4.5), 2)
        0.22

    References
    ----------

    Kernel density estimation and its application:
    https://www.itm-conferences.org/articles/itmconf/pdf/2018/08/itmconf_sam2018_00037.pdf

    Kernel functions in common use:
    https://en.wikipedia.org/wiki/Kernel_(statistics)#kernel_functions_in_common_use

    Interactive graphical demonstration and exploration:
    https://demonstrations.wolfram.com/KernelDensityEstimation/

    Kernel estimation of cumulative distribution function of a random variable with bounded support
    https://www.econstor.eu/bitstream/10419/207829/1/10.21307_stattrans-2016-037.pdf

    """

    n = len(data)
    if not n:
        raise StatisticsError('Empty data sequence')

    if not isinstance(data[0], (int, float)):
        raise TypeError('Data sequence must contain ints or floats')

    if h <= 0.0:
        raise StatisticsError(f'Bandwidth h must be positive, not {h=!r}')

    match kernel:

        case 'normal' | 'gauss':
            sqrt2pi = sqrt(2 * pi)
            sqrt2 = sqrt(2)
            K = lambda t: exp(-1/2 * t * t) / sqrt2pi
            W = lambda t: 1/2 * (1.0 + erf(t / sqrt2))
            support = None

        case 'logistic':
            # 1.0 / (exp(t) + 2.0 + exp(-t))
            K = lambda t: 1/2 / (1.0 + cosh(t))
            W = lambda t: 1.0 - 1.0 / (exp(t) + 1.0)
            support = None

        case 'sigmoid':
            # (2/pi) / (exp(t) + exp(-t))
            c1 = 1 / pi
            c2 = 2 / pi
            K = lambda t: c1 / cosh(t)
            W = lambda t: c2 * atan(exp(t))
            support = None

        case 'rectangular' | 'uniform':
            K = lambda t: 1/2
            W = lambda t: 1/2 * t + 1/2
            support = 1.0

        case 'triangular':
            K = lambda t: 1.0 - abs(t)
            W = lambda t: t*t * (1/2 if t < 0.0 else -1/2) + t + 1/2
            support = 1.0

        case 'parabolic' | 'epanechnikov':
            K = lambda t: 3/4 * (1.0 - t * t)
            W = lambda t: -1/4 * t**3 + 3/4 * t + 1/2
            support = 1.0

        case 'quartic' | 'biweight':
            K = lambda t: 15/16 * (1.0 - t * t) ** 2
            W = lambda t: 3/16 * t**5 - 5/8 * t**3 + 15/16 * t + 1/2
            support = 1.0

        case 'triweight':
            K = lambda t: 35/32 * (1.0 - t * t) ** 3
            W = lambda t: 35/32 * (-1/7*t**7 + 3/5*t**5 - t**3 + t) + 1/2
            support = 1.0

        case 'cosine':
            c1 = pi / 4
            c2 = pi / 2
            K = lambda t: c1 * cos(c2 * t)
            W = lambda t: 1/2 * sin(c2 * t) + 1/2
            support = 1.0

        case _:
            raise StatisticsError(f'Unknown kernel name: {kernel!r}')

    if support is None:

        def pdf(x):
            n = len(data)
            return sum(K((x - x_i) / h) for x_i in data) / (n * h)

        def cdf(x):
            n = len(data)
            return sum(W((x - x_i) / h) for x_i in data) / n

    else:

        sample = sorted(data)
        bandwidth = h * support

        def pdf(x):
            nonlocal n, sample
            if len(data) != n:
                sample = sorted(data)
                n = len(data)
            i = bisect_left(sample, x - bandwidth)
            j = bisect_right(sample, x + bandwidth)
            supported = sample[i : j]
            return sum(K((x - x_i) / h) for x_i in supported) / (n * h)

        def cdf(x):
            nonlocal n, sample
            if len(data) != n:
                sample = sorted(data)
                n = len(data)
            i = bisect_left(sample, x - bandwidth)
            j = bisect_right(sample, x + bandwidth)
            supported = sample[i : j]
            return sum((W((x - x_i) / h) for x_i in supported), i) / n

    if cumulative:
        cdf.__doc__ = f'CDF estimate with {h=!r} and {kernel=!r}'
        return cdf

    else:
        pdf.__doc__ = f'PDF estimate with {h=!r} and {kernel=!r}'
        return pdf


# Notes on methods for computing quantiles
# ----------------------------------------
#
# There is no one perfect way to compute quantiles.  Here we offer
# two methods that serve common needs.  Most other packages
# surveyed offered at least one or both of these two, making them
# "standard" in the sense of "widely-adopted and reproducible".
# They are also easy to explain, easy to compute manually, and have
# straight-forward interpretations that aren't surprising.

# The default method is known as "R6", "PERCENTILE.EXC", or "expected
# value of rank order statistics". The alternative method is known as
# "R7", "PERCENTILE.INC", or "mode of rank order statistics".

# For sample data where there is a positive probability for values
# beyond the range of the data, the R6 exclusive method is a
# reasonable choice.  Consider a random sample of nine values from a
# population with a uniform distribution from 0.0 to 1.0.  The
# distribution of the third ranked sample point is described by
# betavariate(alpha=3, beta=7) which has mode=0.250, median=0.286, and
# mean=0.300.  Only the latter (which corresponds with R6) gives the
# desired cut point with 30% of the population falling below that
# value, making it comparable to a result from an inv_cdf() function.
# The R6 exclusive method is also idempotent.

# For describing population data where the end points are known to
# be included in the data, the R7 inclusive method is a reasonable
# choice.  Instead of the mean, it uses the mode of the beta
# distribution for the interior points.  Per Hyndman & Fan, "One nice
# property is that the vertices of Q7(p) divide the range into n - 1
# intervals, and exactly 100p% of the intervals lie to the left of
# Q7(p) and 100(1 - p)% of the intervals lie to the right of Q7(p)."

# If needed, other methods could be added.  However, for now, the
# position is that fewer options make for easier choices and that
# external packages can be used for anything more advanced.

def quantiles(data, *, n=4, method='exclusive'):
    """Divide *data* into *n* continuous intervals with equal probability.

    Returns a list of (n - 1) cut points separating the intervals.

    Set *n* to 4 for quartiles (the default).  Set *n* to 10 for deciles.
    Set *n* to 100 for percentiles which gives the 99 cuts points that
    separate *data* in to 100 equal sized groups.

    The *data* can be any iterable containing sample.
    The cut points are linearly interpolated between data points.

    If *method* is set to *inclusive*, *data* is treated as population
    data.  The minimum value is treated as the 0th percentile and the
    maximum value is treated as the 100th percentile.
    """
    if n < 1:
        raise StatisticsError('n must be at least 1')
    data = sorted(data)
    ld = len(data)
    if ld < 2:
        if ld == 1:
            return data * (n - 1)
        raise StatisticsError('must have at least one data point')

    if method == 'inclusive':
        m = ld - 1
        result = []
        for i in range(1, n):
            j, delta = divmod(i * m, n)
            interpolated = (data[j] * (n - delta) + data[j + 1] * delta) / n
            result.append(interpolated)
        return result

    if method == 'exclusive':
        m = ld + 1
        result = []
        for i in range(1, n):
            j = i * m // n                               # rescale i to m/n
            j = 1 if j < 1 else ld-1 if j > ld-1 else j  # clamp to 1 .. ld-1
            delta = i*m - j*n                            # exact integer math
            interpolated = (data[j - 1] * (n - delta) + data[j] * delta) / n
            result.append(interpolated)
        return result

    raise ValueError(f'Unknown method: {method!r}')


# === Measures of spread ===

# See http://mathworld.wolfram.com/Variance.html
#     http://mathworld.wolfram.com/SampleVariance.html


def variance(data, xbar=None):
    """Return the sample variance of data.

    data should be an iterable of Real-valued numbers, with at least two
    values. The optional argument xbar, if given, should be the mean of
    the data. If it is missing or None, the mean is automatically calculated.

    Use this function when your data is a sample from a population. To
    calculate the variance from the entire population, see ``pvariance``.

    Examples:

    >>> data = [2.75, 1.75, 1.25, 0.25, 0.5, 1.25, 3.5]
    >>> variance(data)
    1.3720238095238095

    If you have already calculated the mean of your data, you can pass it as
    the optional second argument ``xbar`` to avoid recalculating it:

    >>> m = mean(data)
    >>> variance(data, m)
    1.3720238095238095

    This function does not check that ``xbar`` is actually the mean of
    ``data``. Giving arbitrary values for ``xbar`` may lead to invalid or
    impossible results.

    Decimals and Fractions are supported:

    >>> from decimal import Decimal as D
    >>> variance([D("27.5"), D("30.25"), D("30.25"), D("34.5"), D("41.75")])
    Decimal('31.01875')

    >>> from fractions import Fraction as F
    >>> variance([F(1, 6), F(1, 2), F(5, 3)])
    Fraction(67, 108)

    """
    T, ss, c, n = _ss(data, xbar)
    if n < 2:
        raise StatisticsError('variance requires at least two data points')
    return _convert(ss / (n - 1), T)


def pvariance(data, mu=None):
    """Return the population variance of ``data``.

    data should be a sequence or iterable of Real-valued numbers, with at least one
    value. The optional argument mu, if given, should be the mean of
    the data. If it is missing or None, the mean is automatically calculated.

    Use this function to calculate the variance from the entire population.
    To estimate the variance from a sample, the ``variance`` function is
    usually a better choice.

    Examples:

    >>> data = [0.0, 0.25, 0.25, 1.25, 1.5, 1.75, 2.75, 3.25]
    >>> pvariance(data)
    1.25

    If you have already calculated the mean of the data, you can pass it as
    the optional second argument to avoid recalculating it:

    >>> mu = mean(data)
    >>> pvariance(data, mu)
    1.25

    Decimals and Fractions are supported:

    >>> from decimal import Decimal as D
    >>> pvariance([D("27.5"), D("30.25"), D("30.25"), D("34.5"), D("41.75")])
    Decimal('24.815')

    >>> from fractions import Fraction as F
    >>> pvariance([F(1, 4), F(5, 4), F(1, 2)])
    Fraction(13, 72)

    """
    T, ss, c, n = _ss(data, mu)
    if n < 1:
        raise StatisticsError('pvariance requires at least one data point')
    return _convert(ss / n, T)


def stdev(data, xbar=None):
    """Return the square root of the sample variance.

    See ``variance`` for arguments and other details.

    >>> stdev([1.5, 2.5, 2.5, 2.75, 3.25, 4.75])
    1.0810874155219827

    """
    T, ss, c, n = _ss(data, xbar)
    if n < 2:
        raise StatisticsError('stdev requires at least two data points')
    mss = ss / (n - 1)
    if issubclass(T, Decimal):
        return _decimal_sqrt_of_frac(mss.numerator, mss.denominator)
    return _float_sqrt_of_frac(mss.numerator, mss.denominator)


def pstdev(data, mu=None):
    """Return the square root of the population variance.

    See ``pvariance`` for arguments and other details.

    >>> pstdev([1.5, 2.5, 2.5, 2.75, 3.25, 4.75])
    0.986893273527251

    """
    T, ss, c, n = _ss(data, mu)
    if n < 1:
        raise StatisticsError('pstdev requires at least one data point')
    mss = ss / n
    if issubclass(T, Decimal):
        return _decimal_sqrt_of_frac(mss.numerator, mss.denominator)
    return _float_sqrt_of_frac(mss.numerator, mss.denominator)


def _mean_stdev(data):
    """In one pass, compute the mean and sample standard deviation as floats."""
    T, ss, xbar, n = _ss(data)
    if n < 2:
        raise StatisticsError('stdev requires at least two data points')
    mss = ss / (n - 1)
    try:
        return float(xbar), _float_sqrt_of_frac(mss.numerator, mss.denominator)
    except AttributeError:
        # Handle Nans and Infs gracefully
        return float(xbar), float(xbar) / float(ss)

def _sqrtprod(x: float, y: float) -> float:
    "Return sqrt(x * y) computed with improved accuracy and without overflow/underflow."
    h = sqrt(x * y)
    if not isfinite(h):
        if isinf(h) and not isinf(x) and not isinf(y):
            # Finite inputs overflowed, so scale down, and recompute.
            scale = 2.0 ** -512  # sqrt(1 / sys.float_info.max)
            return _sqrtprod(scale * x, scale * y) / scale
        return h
    if not h:
        if x and y:
            # Non-zero inputs underflowed, so scale up, and recompute.
            # Scale:  1 / sqrt(sys.float_info.min * sys.float_info.epsilon)
            scale = 2.0 ** 537
            return _sqrtprod(scale * x, scale * y) / scale
        return h
    # Improve accuracy with a differential correction.
    # https://www.wolframalpha.com/input/?i=Maclaurin+series+sqrt%28h**2+%2B+x%29+at+x%3D0
    d = sumprod((x, h), (y, -h))
    return h + d / (2.0 * h)


# === Statistics for relations between two inputs ===

# See https://en.wikipedia.org/wiki/Covariance
#     https://en.wikipedia.org/wiki/Pearson_correlation_coefficient
#     https://en.wikipedia.org/wiki/Simple_linear_regression


def covariance(x, y, /):
    """Covariance

    Return the sample covariance of two inputs *x* and *y*. Covariance
    is a measure of the joint variability of two inputs.

    >>> x = [1, 2, 3, 4, 5, 6, 7, 8, 9]
    >>> y = [1, 2, 3, 1, 2, 3, 1, 2, 3]
    >>> covariance(x, y)
    0.75
    >>> z = [9, 8, 7, 6, 5, 4, 3, 2, 1]
    >>> covariance(x, z)
    -7.5
    >>> covariance(z, x)
    -7.5

    """
    n = len(x)
    if len(y) != n:
        raise StatisticsError('covariance requires that both inputs have same number of data points')
    if n < 2:
        raise StatisticsError('covariance requires at least two data points')
    xbar = fsum(x) / n
    ybar = fsum(y) / n
    sxy = sumprod((xi - xbar for xi in x), (yi - ybar for yi in y))
    return sxy / (n - 1)


def correlation(x, y, /, *, method='linear'):
    """Pearson's correlation coefficient

    Return the Pearson's correlation coefficient for two inputs. Pearson's
    correlation coefficient *r* takes values between -1 and +1. It measures
    the strength and direction of a linear relationship.

    >>> x = [1, 2, 3, 4, 5, 6, 7, 8, 9]
    >>> y = [9, 8, 7, 6, 5, 4, 3, 2, 1]
    >>> correlation(x, x)
    1.0
    >>> correlation(x, y)
    -1.0

    If *method* is "ranked", computes Spearman's rank correlation coefficient
    for two inputs.  The data is replaced by ranks.  Ties are averaged
    so that equal values receive the same rank.  The resulting coefficient
    measures the strength of a monotonic relationship.

    Spearman's rank correlation coefficient is appropriate for ordinal
    data or for continuous data that doesn't meet the linear proportion
    requirement for Pearson's correlation coefficient.
    """
    n = len(x)
    if len(y) != n:
        raise StatisticsError('correlation requires that both inputs have same number of data points')
    if n < 2:
        raise StatisticsError('correlation requires at least two data points')
    if method not in {'linear', 'ranked'}:
        raise ValueError(f'Unknown method: {method!r}')
    if method == 'ranked':
        start = (n - 1) / -2            # Center rankings around zero
        x = _rank(x, start=start)
        y = _rank(y, start=start)
    else:
        xbar = fsum(x) / n
        ybar = fsum(y) / n
        x = [xi - xbar for xi in x]
        y = [yi - ybar for yi in y]
    sxy = sumprod(x, y)
    sxx = sumprod(x, x)
    syy = sumprod(y, y)
    try:
        return sxy / _sqrtprod(sxx, syy)
    except ZeroDivisionError:
        raise StatisticsError('at least one of the inputs is constant')


LinearRegression = namedtuple('LinearRegression', ('slope', 'intercept'))


def linear_regression(x, y, /, *, proportional=False):
    """Slope and intercept for simple linear regression.

    Return the slope and intercept of simple linear regression
    parameters estimated using ordinary least squares. Simple linear
    regression describes relationship between an independent variable
    *x* and a dependent variable *y* in terms of a linear function:

        y = slope * x + intercept + noise

    where *slope* and *intercept* are the regression parameters that are
    estimated, and noise represents the variability of the data that was
    not explained by the linear regression (it is equal to the
    difference between predicted and actual values of the dependent
    variable).

    The parameters are returned as a named tuple.

    >>> x = [1, 2, 3, 4, 5]
    >>> noise = NormalDist().samples(5, seed=42)
    >>> y = [3 * x[i] + 2 + noise[i] for i in range(5)]
    >>> linear_regression(x, y)  #doctest: +ELLIPSIS
    LinearRegression(slope=3.17495..., intercept=1.00925...)

    If *proportional* is true, the independent variable *x* and the
    dependent variable *y* are assumed to be directly proportional.
    The data is fit to a line passing through the origin.

    Since the *intercept* will always be 0.0, the underlying linear
    function simplifies to:

        y = slope * x + noise

    >>> y = [3 * x[i] + noise[i] for i in range(5)]
    >>> linear_regression(x, y, proportional=True)  #doctest: +ELLIPSIS
    LinearRegression(slope=2.90475..., intercept=0.0)

    """
    n = len(x)
    if len(y) != n:
        raise StatisticsError('linear regression requires that both inputs have same number of data points')
    if n < 2:
        raise StatisticsError('linear regression requires at least two data points')
    if not proportional:
        xbar = fsum(x) / n
        ybar = fsum(y) / n
        x = [xi - xbar for xi in x]  # List because used three times below
        y = (yi - ybar for yi in y)  # Generator because only used once below
    sxy = sumprod(x, y) + 0.0        # Add zero to coerce result to a float
    sxx = sumprod(x, x)
    try:
        slope = sxy / sxx   # equivalent to:  covariance(x, y) / variance(x)
    except ZeroDivisionError:
        raise StatisticsError('x is constant')
    intercept = 0.0 if proportional else ybar - slope * xbar
    return LinearRegression(slope=slope, intercept=intercept)


## Normal Distribution #####################################################


def _normal_dist_inv_cdf(p, mu, sigma):
    # There is no closed-form solution to the inverse CDF for the normal
    # distribution, so we use a rational approximation instead:
    # Wichura, M.J. (1988). "Algorithm AS241: The Percentage Points of the
    # Normal Distribution".  Applied Statistics. Blackwell Publishing. 37
    # (3): 477–484. doi:10.2307/2347330. JSTOR 2347330.
    q = p - 0.5
    if fabs(q) <= 0.425:
        r = 0.180625 - q * q
        # Hash sum: 55.88319_28806_14901_4439
        num = (((((((2.50908_09287_30122_6727e+3 * r +
                     3.34305_75583_58812_8105e+4) * r +
                     6.72657_70927_00870_0853e+4) * r +
                     4.59219_53931_54987_1457e+4) * r +
                     1.37316_93765_50946_1125e+4) * r +
                     1.97159_09503_06551_4427e+3) * r +
                     1.33141_66789_17843_7745e+2) * r +
                     3.38713_28727_96366_6080e+0) * q
        den = (((((((5.22649_52788_52854_5610e+3 * r +
                     2.87290_85735_72194_2674e+4) * r +
                     3.93078_95800_09271_0610e+4) * r +
                     2.12137_94301_58659_5867e+4) * r +
                     5.39419_60214_24751_1077e+3) * r +
                     6.87187_00749_20579_0830e+2) * r +
                     4.23133_30701_60091_1252e+1) * r +
                     1.0)
        x = num / den
        return mu + (x * sigma)
    r = p if q <= 0.0 else 1.0 - p
    r = sqrt(-log(r))
    if r <= 5.0:
        r = r - 1.6
        # Hash sum: 49.33206_50330_16102_89036
        num = (((((((7.74545_01427_83414_07640e-4 * r +
                     2.27238_44989_26918_45833e-2) * r +
                     2.41780_72517_74506_11770e-1) * r +
                     1.27045_82524_52368_38258e+0) * r +
                     3.64784_83247_63204_60504e+0) * r +
                     5.76949_72214_60691_40550e+0) * r +
                     4.63033_78461_56545_29590e+0) * r +
                     1.42343_71107_49683_57734e+0)
        den = (((((((1.05075_00716_44416_84324e-9 * r +
                     5.47593_80849_95344_94600e-4) * r +
                     1.51986_66563_61645_71966e-2) * r +
                     1.48103_97642_74800_74590e-1) * r +
                     6.89767_33498_51000_04550e-1) * r +
                     1.67638_48301_83803_84940e+0) * r +
                     2.05319_16266_37758_82187e+0) * r +
                     1.0)
    else:
        r = r - 5.0
        # Hash sum: 47.52583_31754_92896_71629
        num = (((((((2.01033_43992_92288_13265e-7 * r +
                     2.71155_55687_43487_57815e-5) * r +
                     1.24266_09473_88078_43860e-3) * r +
                     2.65321_89526_57612_30930e-2) * r +
                     2.96560_57182_85048_91230e-1) * r +
                     1.78482_65399_17291_33580e+0) * r +
                     5.46378_49111_64114_36990e+0) * r +
                     6.65790_46435_01103_77720e+0)
        den = (((((((2.04426_31033_89939_78564e-15 * r +
                     1.42151_17583_16445_88870e-7) * r +
                     1.84631_83175_10054_68180e-5) * r +
                     7.86869_13114_56132_59100e-4) * r +
                     1.48753_61290_85061_48525e-2) * r +
                     1.36929_88092_27358_05310e-1) * r +
                     5.99832_20655_58879_37690e-1) * r +
                     1.0)
    x = num / den
    if q < 0.0:
        x = -x
    return mu + (x * sigma)


# If available, use C implementation
try:
    from _statistics import _normal_dist_inv_cdf
except ImportError:
    pass


class NormalDist:
    "Normal distribution of a random variable"
    # https://en.wikipedia.org/wiki/Normal_distribution
    # https://en.wikipedia.org/wiki/Variance#Properties

    __slots__ = {
        '_mu': 'Arithmetic mean of a normal distribution',
        '_sigma': 'Standard deviation of a normal distribution',
    }

    def __init__(self, mu=0.0, sigma=1.0):
        "NormalDist where mu is the mean and sigma is the standard deviation."
        if sigma < 0.0:
            raise StatisticsError('sigma must be non-negative')
        self._mu = float(mu)
        self._sigma = float(sigma)

    @classmethod
    def from_samples(cls, data):
        "Make a normal distribution instance from sample data."
        return cls(*_mean_stdev(data))

    def samples(self, n, *, seed=None):
        "Generate *n* samples for a given mean and standard deviation."
        rnd = random.random if seed is None else random.Random(seed).random
        inv_cdf = _normal_dist_inv_cdf
        mu = self._mu
        sigma = self._sigma
        return [inv_cdf(rnd(), mu, sigma) for _ in repeat(None, n)]

    def pdf(self, x):
        "Probability density function.  P(x <= X < x+dx) / dx"
        variance = self._sigma * self._sigma
        if not variance:
            raise StatisticsError('pdf() not defined when sigma is zero')
        diff = x - self._mu
        return exp(diff * diff / (-2.0 * variance)) / sqrt(tau * variance)

    def cdf(self, x):
        "Cumulative distribution function.  P(X <= x)"
        if not self._sigma:
            raise StatisticsError('cdf() not defined when sigma is zero')
        return 0.5 * (1.0 + erf((x - self._mu) / (self._sigma * _SQRT2)))

    def inv_cdf(self, p):
        """Inverse cumulative distribution function.  x : P(X <= x) = p

        Finds the value of the random variable such that the probability of
        the variable being less than or equal to that value equals the given
        probability.

        This function is also called the percent point function or quantile
        function.
        """
        if p <= 0.0 or p >= 1.0:
            raise StatisticsError('p must be in the range 0.0 < p < 1.0')
        return _normal_dist_inv_cdf(p, self._mu, self._sigma)

    def quantiles(self, n=4):
        """Divide into *n* continuous intervals with equal probability.

        Returns a list of (n - 1) cut points separating the intervals.

        Set *n* to 4 for quartiles (the default).  Set *n* to 10 for deciles.
        Set *n* to 100 for percentiles which gives the 99 cuts points that
        separate the normal distribution in to 100 equal sized groups.
        """
        return [self.inv_cdf(i / n) for i in range(1, n)]

    def overlap(self, other):
        """Compute the overlapping coefficient (OVL) between two normal distributions.

        Measures the agreement between two normal probability distributions.
        Returns a value between 0.0 and 1.0 giving the overlapping area in
        the two underlying probability density functions.

            >>> N1 = NormalDist(2.4, 1.6)
            >>> N2 = NormalDist(3.2, 2.0)
            >>> N1.overlap(N2)
            0.8035050657330205
        """
        # See: "The overlapping coefficient as a measure of agreement between
        # probability distributions and point estimation of the overlap of two
        # normal densities" -- Henry F. Inman and Edwin L. Bradley Jr
        # http://dx.doi.org/10.1080/03610928908830127
        if not isinstance(other, NormalDist):
            raise TypeError('Expected another NormalDist instance')
        X, Y = self, other
        if (Y._sigma, Y._mu) < (X._sigma, X._mu):  # sort to assure commutativity
            X, Y = Y, X
        X_var, Y_var = X.variance, Y.variance
        if not X_var or not Y_var:
            raise StatisticsError('overlap() not defined when sigma is zero')
        dv = Y_var - X_var
        dm = fabs(Y._mu - X._mu)
        if not dv:
            return 1.0 - erf(dm / (2.0 * X._sigma * _SQRT2))
        a = X._mu * Y_var - Y._mu * X_var
        b = X._sigma * Y._sigma * sqrt(dm * dm + dv * log(Y_var / X_var))
        x1 = (a + b) / dv
        x2 = (a - b) / dv
        return 1.0 - (fabs(Y.cdf(x1) - X.cdf(x1)) + fabs(Y.cdf(x2) - X.cdf(x2)))

    def zscore(self, x):
        """Compute the Standard Score.  (x - mean) / stdev

        Describes *x* in terms of the number of standard deviations
        above or below the mean of the normal distribution.
        """
        # https://www.statisticshowto.com/probability-and-statistics/z-score/
        if not self._sigma:
            raise StatisticsError('zscore() not defined when sigma is zero')
        return (x - self._mu) / self._sigma

    @property
    def mean(self):
        "Arithmetic mean of the normal distribution."
        return self._mu

    @property
    def median(self):
        "Return the median of the normal distribution"
        return self._mu

    @property
    def mode(self):
        """Return the mode of the normal distribution

        The mode is the value x where which the probability density
        function (pdf) takes its maximum value.
        """
        return self._mu

    @property
    def stdev(self):
        "Standard deviation of the normal distribution."
        return self._sigma

    @property
    def variance(self):
        "Square of the standard deviation."
        return self._sigma * self._sigma

    def __add__(x1, x2):
        """Add a constant or another NormalDist instance.

        If *other* is a constant, translate mu by the constant,
        leaving sigma unchanged.

        If *other* is a NormalDist, add both the means and the variances.
        Mathematically, this works only if the two distributions are
        independent or if they are jointly normally distributed.
        """
        if isinstance(x2, NormalDist):
            return NormalDist(x1._mu + x2._mu, hypot(x1._sigma, x2._sigma))
        return NormalDist(x1._mu + x2, x1._sigma)

    def __sub__(x1, x2):
        """Subtract a constant or another NormalDist instance.

        If *other* is a constant, translate by the constant mu,
        leaving sigma unchanged.

        If *other* is a NormalDist, subtract the means and add the variances.
        Mathematically, this works only if the two distributions are
        independent or if they are jointly normally distributed.
        """
        if isinstance(x2, NormalDist):
            return NormalDist(x1._mu - x2._mu, hypot(x1._sigma, x2._sigma))
        return NormalDist(x1._mu - x2, x1._sigma)

    def __mul__(x1, x2):
        """Multiply both mu and sigma by a constant.

        Used for rescaling, perhaps to change measurement units.
        Sigma is scaled with the absolute value of the constant.
        """
        return NormalDist(x1._mu * x2, x1._sigma * fabs(x2))

    def __truediv__(x1, x2):
        """Divide both mu and sigma by a constant.

        Used for rescaling, perhaps to change measurement units.
        Sigma is scaled with the absolute value of the constant.
        """
        return NormalDist(x1._mu / x2, x1._sigma / fabs(x2))

    def __pos__(x1):
        "Return a copy of the instance."
        return NormalDist(x1._mu, x1._sigma)

    def __neg__(x1):
        "Negates mu while keeping sigma the same."
        return NormalDist(-x1._mu, x1._sigma)

    __radd__ = __add__

    def __rsub__(x1, x2):
        "Subtract a NormalDist from a constant or another NormalDist."
        return -(x1 - x2)

    __rmul__ = __mul__

    def __eq__(x1, x2):
        "Two NormalDist objects are equal if their mu and sigma are both equal."
        if not isinstance(x2, NormalDist):
            return NotImplemented
        return x1._mu == x2._mu and x1._sigma == x2._sigma

    def __hash__(self):
        "NormalDist objects hash equal if their mu and sigma are both equal."
        return hash((self._mu, self._sigma))

    def __repr__(self):
        return f'{type(self).__name__}(mu={self._mu!r}, sigma={self._sigma!r})'

    def __getstate__(self):
        return self._mu, self._sigma

    def __setstate__(self, state):
        self._mu, self._sigma = state


## kde_random() ##############################################################

def _newton_raphson(f_inv_estimate, f, f_prime, tolerance=1e-12):
    def f_inv(y):
        "Return x such that f(x) ≈ y within the specified tolerance."
        x = f_inv_estimate(y)
        while abs(diff := f(x) - y) > tolerance:
            x -= diff / f_prime(x)
        return x
    return f_inv

def _quartic_invcdf_estimate(p):
    sign, p = (1.0, p) if p <= 1/2 else (-1.0, 1.0 - p)
    x = (2.0 * p) ** 0.4258865685331 - 1.0
    if p >= 0.004 < 0.499:
        x += 0.026818732 * sin(7.101753784 * p + 2.73230839482953)
    return x * sign

_quartic_invcdf = _newton_raphson(
    f_inv_estimate = _quartic_invcdf_estimate,
    f = lambda t: 3/16 * t**5 - 5/8 * t**3 + 15/16 * t + 1/2,
    f_prime = lambda t: 15/16 * (1.0 - t * t) ** 2)

def _triweight_invcdf_estimate(p):
    sign, p = (1.0, p) if p <= 1/2 else (-1.0, 1.0 - p)
    x = (2.0 * p) ** 0.3400218741872791 - 1.0
    return x * sign

_triweight_invcdf = _newton_raphson(
    f_inv_estimate = _triweight_invcdf_estimate,
    f = lambda t: 35/32 * (-1/7*t**7 + 3/5*t**5 - t**3 + t) + 1/2,
    f_prime = lambda t: 35/32 * (1.0 - t * t) ** 3)

_kernel_invcdfs = {
    'normal': NormalDist().inv_cdf,
    'logistic': lambda p: log(p / (1 - p)),
    'sigmoid': lambda p: log(tan(p * pi/2)),
    'rectangular': lambda p: 2*p - 1,
    'parabolic': lambda p: 2 * cos((acos(2*p-1) + pi) / 3),
    'quartic': _quartic_invcdf,
    'triweight': _triweight_invcdf,
    'triangular': lambda p: sqrt(2*p) - 1 if p < 1/2 else 1 - sqrt(2 - 2*p),
    'cosine': lambda p: 2 * asin(2*p - 1) / pi,
}
_kernel_invcdfs['gauss'] = _kernel_invcdfs['normal']
_kernel_invcdfs['uniform'] = _kernel_invcdfs['rectangular']
_kernel_invcdfs['epanechnikov'] = _kernel_invcdfs['parabolic']
_kernel_invcdfs['biweight'] = _kernel_invcdfs['quartic']

def kde_random(data, h, kernel='normal', *, seed=None):
    """Return a function that makes a random selection from the estimated
    probability density function created by kde(data, h, kernel).

    Providing a *seed* allows reproducible selections within a single
    thread.  The seed may be an integer, float, str, or bytes.

    A StatisticsError will be raised if the *data* sequence is empty.

    Example:

    >>> data = [-2.1, -1.3, -0.4, 1.9, 5.1, 6.2]
    >>> rand = kde_random(data, h=1.5, seed=8675309)
    >>> new_selections = [rand() for i in range(10)]
    >>> [round(x, 1) for x in new_selections]
    [0.7, 6.2, 1.2, 6.9, 7.0, 1.8, 2.5, -0.5, -1.8, 5.6]

    """
    n = len(data)
    if not n:
        raise StatisticsError('Empty data sequence')

    if not isinstance(data[0], (int, float)):
        raise TypeError('Data sequence must contain ints or floats')

    if h <= 0.0:
        raise StatisticsError(f'Bandwidth h must be positive, not {h=!r}')

    kernel_invcdf = _kernel_invcdfs.get(kernel)
    if kernel_invcdf is None:
        raise StatisticsError(f'Unknown kernel name: {kernel!r}')

    prng = _random.Random(seed)
    random = prng.random
    choice = prng.choice

    def rand():
        return choice(data) + h * kernel_invcdf(random())

    rand.__doc__ = f'Random KDE selection with {h=!r} and {kernel=!r}'

    return rand
```
