## Supplementary software v0.2.1 for "Virtual control arms for paediatric myopia trials: external validation of axial-elongation models": string.py

```
"""A collection of string constants.

Public module variables:

whitespace -- a string containing all ASCII whitespace
ascii_lowercase -- a string containing all ASCII lowercase letters
ascii_uppercase -- a string containing all ASCII uppercase letters
ascii_letters -- a string containing all ASCII letters
digits -- a string containing all ASCII decimal digits
hexdigits -- a string containing all ASCII hexadecimal digits
octdigits -- a string containing all ASCII octal digits
punctuation -- a string containing all ASCII punctuation characters
printable -- a string containing all ASCII characters considered printable

"""

__all__ = ["ascii_letters", "ascii_lowercase", "ascii_uppercase", "capwords",
           "digits", "hexdigits", "octdigits", "printable", "punctuation",
           "whitespace", "Formatter", "Template"]

import _string

# Some strings for ctype-style character classification
whitespace = ' \t\n\r\v\f'
ascii_lowercase = 'abcdefghijklmnopqrstuvwxyz'
ascii_uppercase = 'ABCDEFGHIJKLMNOPQRSTUVWXYZ'
ascii_letters = ascii_lowercase + ascii_uppercase
digits = '0123456789'
hexdigits = digits + 'abcdef' + 'ABCDEF'
octdigits = '01234567'
punctuation = r"""!"#$%&'()*+,-./:;<=>?@[\]^_`{|}~"""
printable = digits + ascii_letters + punctuation + whitespace

# Functions which aren't available as string methods.

# Capitalize the words in a string, e.g. " aBc  dEf " -> "Abc Def".
def capwords(s, sep=None):
    """capwords(s [,sep]) -> string

    Split the argument into words using split, capitalize each
    word using capitalize, and join the capitalized words using
    join.  If the optional second argument sep is absent or None,
    runs of whitespace characters are replaced by a single space
    and leading and trailing whitespace are removed, otherwise
    sep is used to split and join the words.

    """
    return (sep or ' ').join(map(str.capitalize, s.split(sep)))


####################################################################
import re as _re
from collections import ChainMap as _ChainMap

_sentinel_dict = {}

class Template:
    """A string class for supporting $-substitutions."""

    delimiter = '$'
    # r'[a-z]' matches to non-ASCII letters when used with IGNORECASE, but
    # without the ASCII flag.  We can't add re.ASCII to flags because of
    # backward compatibility.  So we use the ?a local flag and [a-z] pattern.
    # See https://bugs.python.org/issue31672
    idpattern = r'(?a:[_a-z][_a-z0-9]*)'
    braceidpattern = None
    flags = _re.IGNORECASE

    def __init_subclass__(cls):
        super().__init_subclass__()
        if 'pattern' in cls.__dict__:
            pattern = cls.pattern
        else:
            delim = _re.escape(cls.delimiter)
            id = cls.idpattern
            bid = cls.braceidpattern or cls.idpattern
            pattern = fr"""
            {delim}(?:
              (?P<escaped>{delim})  |   # Escape sequence of two delimiters
              (?P<named>{id})       |   # delimiter and a Python identifier
              {{(?P<braced>{bid})}} |   # delimiter and a braced identifier
              (?P<invalid>)             # Other ill-formed delimiter exprs
            )
            """
        cls.pattern = _re.compile(pattern, cls.flags | _re.VERBOSE)

    def __init__(self, template):
        self.template = template

    # Search for $$, $identifier, ${identifier}, and any bare $'s

    def _invalid(self, mo):
        i = mo.start('invalid')
        lines = self.template[:i].splitlines(keepends=True)
        if not lines:
            colno = 1
            lineno = 1
        else:
            colno = i - len(''.join(lines[:-1]))
            lineno = len(lines)
        raise ValueError('Invalid placeholder in string: line %d, col %d' %
                         (lineno, colno))

    def substitute(self, mapping=_sentinel_dict, /, **kws):
        if mapping is _sentinel_dict:
            mapping = kws
        elif kws:
            mapping = _ChainMap(kws, mapping)
        # Helper function for .sub()
        def convert(mo):
            # Check the most common path first.
            named = mo.group('named') or mo.group('braced')
            if named is not None:
                return str(mapping[named])
            if mo.group('escaped') is not None:
                return self.delimiter
            if mo.group('invalid') is not None:
                self._invalid(mo)
            raise ValueError('Unrecognized named group in pattern',
                             self.pattern)
        return self.pattern.sub(convert, self.template)

    def safe_substitute(self, mapping=_sentinel_dict, /, **kws):
        if mapping is _sentinel_dict:
            mapping = kws
        elif kws:
            mapping = _ChainMap(kws, mapping)
        # Helper function for .sub()
        def convert(mo):
            named = mo.group('named') or mo.group('braced')
            if named is not None:
                try:
                    return str(mapping[named])
                except KeyError:
                    return mo.group()
            if mo.group('escaped') is not None:
                return self.delimiter
            if mo.group('invalid') is not None:
                return mo.group()
            raise ValueError('Unrecognized named group in pattern',
                             self.pattern)
        return self.pattern.sub(convert, self.template)

    def is_valid(self):
        for mo in self.pattern.finditer(self.template):
            if mo.group('invalid') is not None:
                return False
            if (mo.group('named') is None
                and mo.group('braced') is None
                and mo.group('escaped') is None):
                # If all the groups are None, there must be
                # another group we're not expecting
                raise ValueError('Unrecognized named group in pattern',
                    self.pattern)
        return True

    def get_identifiers(self):
        ids = []
        for mo in self.pattern.finditer(self.template):
            named = mo.group('named') or mo.group('braced')
            if named is not None and named not in ids:
                # add a named group only the first time it appears
                ids.append(named)
            elif (named is None
                and mo.group('invalid') is None
                and mo.group('escaped') is None):
                # If all the groups are None, there must be
                # another group we're not expecting
                raise ValueError('Unrecognized named group in pattern',
                    self.pattern)
        return ids

# Initialize Template.pattern.  __init_subclass__() is automatically called
# only for subclasses, not for the Template class itself.
Template.__init_subclass__()


########################################################################
# the Formatter class
# see PEP 3101 for details and purpose of this class

# The hard parts are reused from the C implementation.  They're exposed as "_"
# prefixed methods of str.

# The overall parser is implemented in _string.formatter_parser.
# The field name parser is implemented in _string.formatter_field_name_split

class Formatter:
    def format(self, format_string, /, *args, **kwargs):
        return self.vformat(format_string, args, kwargs)

    def vformat(self, format_string, args, kwargs):
        used_args = set()
        result, _ = self._vformat(format_string, args, kwargs, used_args, 2)
        self.check_unused_args(used_args, args, kwargs)
        return result

    def _vformat(self, format_string, args, kwargs, used_args, recursion_depth,
                 auto_arg_index=0):
        if recursion_depth < 0:
            raise ValueError('Max string recursion exceeded')
        result = []
        for literal_text, field_name, format_spec, conversion in \
                self.parse(format_string):

            # output the literal text
            if literal_text:
                result.append(literal_text)

            # if there's a field, output it
            if field_name is not None:
                # this is some markup, find the object and do
                #  the formatting

                # handle arg indexing when empty field_names are given.
                if field_name == '':
                    if auto_arg_index is False:
                        raise ValueError('cannot switch from manual field '
                                         'specification to automatic field '
                                         'numbering')
                    field_name = str(auto_arg_index)
                    auto_arg_index += 1
                elif field_name.isdigit():
                    if auto_arg_index:
                        raise ValueError('cannot switch from manual field '
                                         'specification to automatic field '
                                         'numbering')
                    # disable auto arg incrementing, if it gets
                    # used later on, then an exception will be raised
                    auto_arg_index = False

                # given the field_name, find the object it references
                #  and the argument it came from
                obj, arg_used = self.get_field(field_name, args, kwargs)
                used_args.add(arg_used)

                # do any conversion on the resulting object
                obj = self.convert_field(obj, conversion)

                # expand the format spec, if needed
                format_spec, auto_arg_index = self._vformat(
                    format_spec, args, kwargs,
                    used_args, recursion_depth-1,
                    auto_arg_index=auto_arg_index)

                # format the object and append to the result
                result.append(self.format_field(obj, format_spec))

        return ''.join(result), auto_arg_index


    def get_value(self, key, args, kwargs):
        if isinstance(key, int):
            return args[key]
        else:
            return kwargs[key]


    def check_unused_args(self, used_args, args, kwargs):
        pass


    def format_field(self, value, format_spec):
        return format(value, format_spec)


    def convert_field(self, value, conversion):
        # do any conversion on the resulting object
        if conversion is None:
            return value
        elif conversion == 's':
            return str(value)
        elif conversion == 'r':
            return repr(value)
        elif conversion == 'a':
            return ascii(value)
        raise ValueError("Unknown conversion specifier {0!s}".format(conversion))


    # returns an iterable that contains tuples of the form:
    # (literal_text, field_name, format_spec, conversion)
    # literal_text can be zero length
    # field_name can be None, in which case there's no
    #  object to format and output
    # if field_name is not None, it is looked up, formatted
    #  with format_spec and conversion and then used
    def parse(self, format_string):
        return _string.formatter_parser(format_string)


    # given a field_name, find the object it references.
    #  field_name:   the field being looked up, e.g. "0.name"
    #                 or "lookup[3]"
    #  used_args:    a set of which args have been used
    #  args, kwargs: as passed in to vformat
    def get_field(self, field_name, args, kwargs):
        first, rest = _string.formatter_field_name_split(field_name)

        obj = self.get_value(first, args, kwargs)

        # loop through the rest of the field_name, doing
        #  getattr or getitem as needed
        for is_attr, i in rest:
            if is_attr:
                obj = getattr(obj, i)
            else:
                obj = obj[i]

        return obj, first
```
