## Supplementary software v0.2.1 for "Virtual control arms for paediatric myopia trials: external validation of axial-elongation models": stringprep.py

```
# This file is generated by mkstringprep.py. DO NOT EDIT.
"""Library that exposes various tables found in the StringPrep RFC 3454.

There are two kinds of tables: sets, for which a member test is provided,
and mappings, for which a mapping function is provided.
"""

from unicodedata import ucd_3_2_0 as unicodedata

assert unicodedata.unidata_version == '3.2.0'

def in_table_a1(code):
    if unicodedata.category(code) != 'Cn': return False
    c = ord(code)
    if 0xFDD0 <= c < 0xFDF0: return False
    return (c & 0xFFFF) not in (0xFFFE, 0xFFFF)


b1_set = set([173, 847, 6150, 6155, 6156, 6157, 8203, 8204, 8205, 8288, 65279] + list(range(65024,65040)))
def in_table_b1(code):
    return ord(code) in b1_set


b3_exceptions = {
0xb5:'\u03bc', 0xdf:'ss', 0x130:'i\u0307', 0x149:'\u02bcn',
0x17f:'s', 0x1f0:'j\u030c', 0x345:'\u03b9', 0x37a:' \u03b9',
0x390:'\u03b9\u0308\u0301', 0x3b0:'\u03c5\u0308\u0301', 0x3c2:'\u03c3', 0x3d0:'\u03b2',
0x3d1:'\u03b8', 0x3d2:'\u03c5', 0x3d3:'\u03cd', 0x3d4:'\u03cb',
0x3d5:'\u03c6', 0x3d6:'\u03c0', 0x3f0:'\u03ba', 0x3f1:'\u03c1',
0x3f2:'\u03c3', 0x3f5:'\u03b5', 0x587:'\u0565\u0582', 0x1e96:'h\u0331',
0x1e97:'t\u0308', 0x1e98:'w\u030a', 0x1e99:'y\u030a', 0x1e9a:'a\u02be',
0x1e9b:'\u1e61', 0x1f50:'\u03c5\u0313', 0x1f52:'\u03c5\u0313\u0300', 0x1f54:'\u03c5\u0313\u0301',
0x1f56:'\u03c5\u0313\u0342', 0x1f80:'\u1f00\u03b9', 0x1f81:'\u1f01\u03b9', 0x1f82:'\u1f02\u03b9',
0x1f83:'\u1f03\u03b9', 0x1f84:'\u1f04\u03b9', 0x1f85:'\u1f05\u03b9', 0x1f86:'\u1f06\u03b9',
0x1f87:'\u1f07\u03b9', 0x1f88:'\u1f00\u03b9', 0x1f89:'\u1f01\u03b9', 0x1f8a:'\u1f02\u03b9',
0x1f8b:'\u1f03\u03b9', 0x1f8c:'\u1f04\u03b9', 0x1f8d:'\u1f05\u03b9', 0x1f8e:'\u1f06\u03b9',
0x1f8f:'\u1f07\u03b9', 0x1f90:'\u1f20\u03b9', 0x1f91:'\u1f21\u03b9', 0x1f92:'\u1f22\u03b9',
0x1f93:'\u1f23\u03b9', 0x1f94:'\u1f24\u03b9', 0x1f95:'\u1f25\u03b9', 0x1f96:'\u1f26\u03b9',
0x1f97:'\u1f27\u03b9', 0x1f98:'\u1f20\u03b9', 0x1f99:'\u1f21\u03b9', 0x1f9a:'\u1f22\u03b9',
0x1f9b:'\u1f23\u03b9', 0x1f9c:'\u1f24\u03b9', 0x1f9d:'\u1f25\u03b9', 0x1f9e:'\u1f26\u03b9',
0x1f9f:'\u1f27\u03b9', 0x1fa0:'\u1f60\u03b9', 0x1fa1:'\u1f61\u03b9', 0x1fa2:'\u1f62\u03b9',
0x1fa3:'\u1f63\u03b9', 0x1fa4:'\u1f64\u03b9', 0x1fa5:'\u1f65\u03b9', 0x1fa6:'\u1f66\u03b9',
0x1fa7:'\u1f67\u03b9', 0x1fa8:'\u1f60\u03b9', 0x1fa9:'\u1f61\u03b9', 0x1faa:'\u1f62\u03b9',
0x1fab:'\u1f63\u03b9', 0x1fac:'\u1f64\u03b9', 0x1fad:'\u1f65\u03b9', 0x1fae:'\u1f66\u03b9',
0x1faf:'\u1f67\u03b9', 0x1fb2:'\u1f70\u03b9', 0x1fb3:'\u03b1\u03b9', 0x1fb4:'\u03ac\u03b9',
0x1fb6:'\u03b1\u0342', 0x1fb7:'\u03b1\u0342\u03b9', 0x1fbc:'\u03b1\u03b9', 0x1fbe:'\u03b9',
0x1fc2:'\u1f74\u03b9', 0x1fc3:'\u03b7\u03b9', 0x1fc4:'\u03ae\u03b9', 0x1fc6:'\u03b7\u0342',
0x1fc7:'\u03b7\u0342\u03b9', 0x1fcc:'\u03b7\u03b9', 0x1fd2:'\u03b9\u0308\u0300', 0x1fd3:'\u03b9\u0308\u0301',
0x1fd6:'\u03b9\u0342', 0x1fd7:'\u03b9\u0308\u0342', 0x1fe2:'\u03c5\u0308\u0300', 0x1fe3:'\u03c5\u0308\u0301',
0x1fe4:'\u03c1\u0313', 0x1fe6:'\u03c5\u0342', 0x1fe7:'\u03c5\u0308\u0342', 0x1ff2:'\u1f7c\u03b9',
0x1ff3:'\u03c9\u03b9', 0x1ff4:'\u03ce\u03b9', 0x1ff6:'\u03c9\u0342', 0x1ff7:'\u03c9\u0342\u03b9',
0x1ffc:'\u03c9\u03b9', 0x20a8:'rs', 0x2102:'c', 0x2103:'\xb0c',
0x2107:'\u025b', 0x2109:'\xb0f', 0x210b:'h', 0x210c:'h',
0x210d:'h', 0x2110:'i', 0x2111:'i', 0x2112:'l',
0x2115:'n', 0x2116:'no', 0x2119:'p', 0x211a:'q',
0x211b:'r', 0x211c:'r', 0x211d:'r', 0x2120:'sm',
0x2121:'tel', 0x2122:'tm', 0x2124:'z', 0x2128:'z',
0x212c:'b', 0x212d:'c', 0x2130:'e', 0x2131:'f',
0x2133:'m', 0x213e:'\u03b3', 0x213f:'\u03c0', 0x2145:'d',
0x3371:'hpa', 0x3373:'au', 0x3375:'ov', 0x3380:'pa',
0x3381:'na', 0x3382:'\u03bca', 0x3383:'ma', 0x3384:'ka',
0x3385:'kb', 0x3386:'mb', 0x3387:'gb', 0x338a:'pf',
0x338b:'nf', 0x338c:'\u03bcf', 0x3390:'hz', 0x3391:'khz',
0x3392:'mhz', 0x3393:'ghz', 0x3394:'thz', 0x33a9:'pa',
0x33aa:'kpa', 0x33ab:'mpa', 0x33ac:'gpa', 0x33b4:'pv',
0x33b5:'nv', 0x33b6:'\u03bcv', 0x33b7:'mv', 0x33b8:'kv',
0x33b9:'mv', 0x33ba:'pw', 0x33bb:'nw', 0x33bc:'\u03bcw',
0x33bd:'mw', 0x33be:'kw', 0x33bf:'mw', 0x33c0:'k\u03c9',
0x33c1:'m\u03c9', 0x33c3:'bq', 0x33c6:'c\u2215kg', 0x33c7:'co.',
0x33c8:'db', 0x33c9:'gy', 0x33cb:'hp', 0x33cd:'kk',
0x33ce:'km', 0x33d7:'ph', 0x33d9:'ppm', 0x33da:'pr',
0x33dc:'sv', 0x33dd:'wb', 0xfb00:'ff', 0xfb01:'fi',
0xfb02:'fl', 0xfb03:'ffi', 0xfb04:'ffl', 0xfb05:'st',
0xfb06:'st', 0xfb13:'\u0574\u0576', 0xfb14:'\u0574\u0565', 0xfb15:'\u0574\u056b',
0xfb16:'\u057e\u0576', 0xfb17:'\u0574\u056d', 0x1d400:'a', 0x1d401:'b',
0x1d402:'c', 0x1d403:'d', 0x1d404:'e', 0x1d405:'f',
0x1d406:'g', 0x1d407:'h', 0x1d408:'i', 0x1d409:'j',
0x1d40a:'k', 0x1d40b:'l', 0x1d40c:'m', 0x1d40d:'n',
0x1d40e:'o', 0x1d40f:'p', 0x1d410:'q', 0x1d411:'r',
0x1d412:'s', 0x1d413:'t', 0x1d414:'u', 0x1d415:'v',
0x1d416:'w', 0x1d417:'x', 0x1d418:'y', 0x1d419:'z',
0x1d434:'a', 0x1d435:'b', 0x1d436:'c', 0x1d437:'d',
0x1d438:'e', 0x1d439:'f', 0x1d43a:'g', 0x1d43b:'h',
0x1d43c:'i', 0x1d43d:'j', 0x1d43e:'k', 0x1d43f:'l',
0x1d440:'m', 0x1d441:'n', 0x1d442:'o', 0x1d443:'p',
0x1d444:'q', 0x1d445:'r', 0x1d446:'s', 0x1d447:'t',
0x1d448:'u', 0x1d449:'v', 0x1d44a:'w', 0x1d44b:'x',
0x1d44c:'y', 0x1d44d:'z', 0x1d468:'a', 0x1d469:'b',
0x1d46a:'c', 0x1d46b:'d', 0x1d46c:'e', 0x1d46d:'f',
0x1d46e:'g', 0x1d46f:'h', 0x1d470:'i', 0x1d471:'j',
0x1d472:'k', 0x1d473:'l', 0x1d474:'m', 0x1d475:'n',
0x1d476:'o', 0x1d477:'p', 0x1d478:'q', 0x1d479:'r',
0x1d47a:'s', 0x1d47b:'t', 0x1d47c:'u', 0x1d47d:'v',
0x1d47e:'w', 0x1d47f:'x', 0x1d480:'y', 0x1d481:'z',
0x1d49c:'a', 0x1d49e:'c', 0x1d49f:'d', 0x1d4a2:'g',
0x1d4a5:'j', 0x1d4a6:'k', 0x1d4a9:'n', 0x1d4aa:'o',
0x1d4ab:'p', 0x1d4ac:'q', 0x1d4ae:'s', 0x1d4af:'t',
0x1d4b0:'u', 0x1d4b1:'v', 0x1d4b2:'w', 0x1d4b3:'x',
0x1d4b4:'y', 0x1d4b5:'z', 0x1d4d0:'a', 0x1d4d1:'b',
0x1d4d2:'c', 0x1d4d3:'d', 0x1d4d4:'e', 0x1d4d5:'f',
0x1d4d6:'g', 0x1d4d7:'h', 0x1d4d8:'i', 0x1d4d9:'j',
0x1d4da:'k', 0x1d4db:'l', 0x1d4dc:'m', 0x1d4dd:'n',
0x1d4de:'o', 0x1d4df:'p', 0x1d4e0:'q', 0x1d4e1:'r',
0x1d4e2:'s', 0x1d4e3:'t', 0x1d4e4:'u', 0x1d4e5:'v',
0x1d4e6:'w', 0x1d4e7:'x', 0x1d4e8:'y', 0x1d4e9:'z',
0x1d504:'a', 0x1d505:'b', 0x1d507:'d', 0x1d508:'e',
0x1d509:'f', 0x1d50a:'g', 0x1d50d:'j', 0x1d50e:'k',
0x1d50f:'l', 0x1d510:'m', 0x1d511:'n', 0x1d512:'o',
0x1d513:'p', 0x1d514:'q', 0x1d516:'s', 0x1d517:'t',
0x1d518:'u', 0x1d519:'v', 0x1d51a:'w', 0x1d51b:'x',
0x1d51c:'y', 0x1d538:'a', 0x1d539:'b', 0x1d53b:'d',
0x1d53c:'e', 0x1d53d:'f', 0x1d53e:'g', 0x1d540:'i',
0x1d541:'j', 0x1d542:'k', 0x1d543:'l', 0x1d544:'m',
0x1d546:'o', 0x1d54a:'s', 0x1d54b:'t', 0x1d54c:'u',
0x1d54d:'v', 0x1d54e:'w', 0x1d54f:'x', 0x1d550:'y',
0x1d56c:'a', 0x1d56d:'b', 0x1d56e:'c', 0x1d56f:'d',
0x1d570:'e', 0x1d571:'f', 0x1d572:'g', 0x1d573:'h',
0x1d574:'i', 0x1d575:'j', 0x1d576:'k', 0x1d577:'l',
0x1d578:'m', 0x1d579:'n', 0x1d57a:'o', 0x1d57b:'p',
0x1d57c:'q', 0x1d57d:'r', 0x1d57e:'s', 0x1d57f:'t',
0x1d580:'u', 0x1d581:'v', 0x1d582:'w', 0x1d583:'x',
0x1d584:'y', 0x1d585:'z', 0x1d5a0:'a', 0x1d5a1:'b',
0x1d5a2:'c', 0x1d5a3:'d', 0x1d5a4:'e', 0x1d5a5:'f',
0x1d5a6:'g', 0x1d5a7:'h', 0x1d5a8:'i', 0x1d5a9:'j',
0x1d5aa:'k', 0x1d5ab:'l', 0x1d5ac:'m', 0x1d5ad:'n',
0x1d5ae:'o', 0x1d5af:'p', 0x1d5b0:'q', 0x1d5b1:'r',
0x1d5b2:'s', 0x1d5b3:'t', 0x1d5b4:'u', 0x1d5b5:'v',
0x1d5b6:'w', 0x1d5b7:'x', 0x1d5b8:'y', 0x1d5b9:'z',
0x1d5d4:'a', 0x1d5d5:'b', 0x1d5d6:'c', 0x1d5d7:'d',
0x1d5d8:'e', 0x1d5d9:'f', 0x1d5da:'g', 0x1d5db:'h',
0x1d5dc:'i', 0x1d5dd:'j', 0x1d5de:'k', 0x1d5df:'l',
0x1d5e0:'m', 0x1d5e1:'n', 0x1d5e2:'o', 0x1d5e3:'p',
0x1d5e4:'q', 0x1d5e5:'r', 0x1d5e6:'s', 0x1d5e7:'t',
0x1d5e8:'u', 0x1d5e9:'v', 0x1d5ea:'w', 0x1d5eb:'x',
0x1d5ec:'y', 0x1d5ed:'z', 0x1d608:'a', 0x1d609:'b',
0x1d60a:'c', 0x1d60b:'d', 0x1d60c:'e', 0x1d60d:'f',
0x1d60e:'g', 0x1d60f:'h', 0x1d610:'i', 0x1d611:'j',
0x1d612:'k', 0x1d613:'l', 0x1d614:'m', 0x1d615:'n',
0x1d616:'o', 0x1d617:'p', 0x1d618:'q', 0x1d619:'r',
0x1d61a:'s', 0x1d61b:'t', 0x1d61c:'u', 0x1d61d:'v',
0x1d61e:'w', 0x1d61f:'x', 0x1d620:'y', 0x1d621:'z',
0x1d63c:'a', 0x1d63d:'b', 0x1d63e:'c', 0x1d63f:'d',
0x1d640:'e', 0x1d641:'f', 0x1d642:'g', 0x1d643:'h',
0x1d644:'i', 0x1d645:'j', 0x1d646:'k', 0x1d647:'l',
0x1d648:'m', 0x1d649:'n', 0x1d64a:'o', 0x1d64b:'p',
0x1d64c:'q', 0x1d64d:'r', 0x1d64e:'s', 0x1d64f:'t',
0x1d650:'u', 0x1d651:'v', 0x1d652:'w', 0x1d653:'x',
0x1d654:'y', 0x1d655:'z', 0x1d670:'a', 0x1d671:'b',
0x1d672:'c', 0x1d673:'d', 0x1d674:'e', 0x1d675:'f',
0x1d676:'g', 0x1d677:'h', 0x1d678:'i', 0x1d679:'j',
0x1d67a:'k', 0x1d67b:'l', 0x1d67c:'m', 0x1d67d:'n',
0x1d67e:'o', 0x1d67f:'p', 0x1d680:'q', 0x1d681:'r',
0x1d682:'s', 0x1d683:'t', 0x1d684:'u', 0x1d685:'v',
0x1d686:'w', 0x1d687:'x', 0x1d688:'y', 0x1d689:'z',
0x1d6a8:'\u03b1', 0x1d6a9:'\u03b2', 0x1d6aa:'\u03b3', 0x1d6ab:'\u03b4',
0x1d6ac:'\u03b5', 0x1d6ad:'\u03b6', 0x1d6ae:'\u03b7', 0x1d6af:'\u03b8',
0x1d6b0:'\u03b9', 0x1d6b1:'\u03ba', 0x1d6b2:'\u03bb', 0x1d6b3:'\u03bc',
0x1d6b4:'\u03bd', 0x1d6b5:'\u03be', 0x1d6b6:'\u03bf', 0x1d6b7:'\u03c0',
0x1d6b8:'\u03c1', 0x1d6b9:'\u03b8', 0x1d6ba:'\u03c3', 0x1d6bb:'\u03c4',
0x1d6bc:'\u03c5', 0x1d6bd:'\u03c6', 0x1d6be:'\u03c7', 0x1d6bf:'\u03c8',
0x1d6c0:'\u03c9', 0x1d6d3:'\u03c3', 0x1d6e2:'\u03b1', 0x1d6e3:'\u03b2',
0x1d6e4:'\u03b3', 0x1d6e5:'\u03b4', 0x1d6e6:'\u03b5', 0x1d6e7:'\u03b6',
0x1d6e8:'\u03b7', 0x1d6e9:'\u03b8', 0x1d6ea:'\u03b9', 0x1d6eb:'\u03ba',
0x1d6ec:'\u03bb', 0x1d6ed:'\u03bc', 0x1d6ee:'\u03bd', 0x1d6ef:'\u03be',
0x1d6f0:'\u03bf', 0x1d6f1:'\u03c0', 0x1d6f2:'\u03c1', 0x1d6f3:'\u03b8',
0x1d6f4:'\u03c3', 0x1d6f5:'\u03c4', 0x1d6f6:'\u03c5', 0x1d6f7:'\u03c6',
0x1d6f8:'\u03c7', 0x1d6f9:'\u03c8', 0x1d6fa:'\u03c9', 0x1d70d:'\u03c3',
0x1d71c:'\u03b1', 0x1d71d:'\u03b2', 0x1d71e:'\u03b3', 0x1d71f:'\u03b4',
0x1d720:'\u03b5', 0x1d721:'\u03b6', 0x1d722:'\u03b7', 0x1d723:'\u03b8',
0x1d724:'\u03b9', 0x1d725:'\u03ba', 0x1d726:'\u03bb', 0x1d727:'\u03bc',
0x1d728:'\u03bd', 0x1d729:'\u03be', 0x1d72a:'\u03bf', 0x1d72b:'\u03c0',
0x1d72c:'\u03c1', 0x1d72d:'\u03b8', 0x1d72e:'\u03c3', 0x1d72f:'\u03c4',
0x1d730:'\u03c5', 0x1d731:'\u03c6', 0x1d732:'\u03c7', 0x1d733:'\u03c8',
0x1d734:'\u03c9', 0x1d747:'\u03c3', 0x1d756:'\u03b1', 0x1d757:'\u03b2',
0x1d758:'\u03b3', 0x1d759:'\u03b4', 0x1d75a:'\u03b5', 0x1d75b:'\u03b6',
0x1d75c:'\u03b7', 0x1d75d:'\u03b8', 0x1d75e:'\u03b9', 0x1d75f:'\u03ba',
0x1d760:'\u03bb', 0x1d761:'\u03bc', 0x1d762:'\u03bd', 0x1d763:'\u03be',
0x1d764:'\u03bf', 0x1d765:'\u03c0', 0x1d766:'\u03c1', 0x1d767:'\u03b8',
0x1d768:'\u03c3', 0x1d769:'\u03c4', 0x1d76a:'\u03c5', 0x1d76b:'\u03c6',
0x1d76c:'\u03c7', 0x1d76d:'\u03c8', 0x1d76e:'\u03c9', 0x1d781:'\u03c3',
0x1d790:'\u03b1', 0x1d791:'\u03b2', 0x1d792:'\u03b3', 0x1d793:'\u03b4',
0x1d794:'\u03b5', 0x1d795:'\u03b6', 0x1d796:'\u03b7', 0x1d797:'\u03b8',
0x1d798:'\u03b9', 0x1d799:'\u03ba', 0x1d79a:'\u03bb', 0x1d79b:'\u03bc',
0x1d79c:'\u03bd', 0x1d79d:'\u03be', 0x1d79e:'\u03bf', 0x1d79f:'\u03c0',
0x1d7a0:'\u03c1', 0x1d7a1:'\u03b8', 0x1d7a2:'\u03c3', 0x1d7a3:'\u03c4',
0x1d7a4:'\u03c5', 0x1d7a5:'\u03c6', 0x1d7a6:'\u03c7', 0x1d7a7:'\u03c8',
0x1d7a8:'\u03c9', 0x1d7bb:'\u03c3', }

def map_table_b3(code):
    r = b3_exceptions.get(ord(code))
    if r is not None: return r
    return code.lower()


def map_table_b2(a):
    al = map_table_b3(a)
    b = unicodedata.normalize("NFKC", al)
    bl = "".join([map_table_b3(ch) for ch in b])
    c = unicodedata.normalize("NFKC", bl)
    if b != c:
        return c
    else:
        return al


def in_table_c11(code):
    return code == " "


def in_table_c12(code):
    return unicodedata.category(code) == "Zs" and code != " "

def in_table_c11_c12(code):
    return unicodedata.category(code) == "Zs"


def in_table_c21(code):
    return ord(code) < 128 and unicodedata.category(code) == "Cc"

c22_specials = set([1757, 1807, 6158, 8204, 8205, 8232, 8233, 65279] + list(range(8288,8292)) + list(range(8298,8304)) + list(range(65529,65533)) + list(range(119155,119163)))
def in_table_c22(code):
    c = ord(code)
    if c < 128: return False
    if unicodedata.category(code) == "Cc": return True
    return c in c22_specials

def in_table_c21_c22(code):
    return unicodedata.category(code) == "Cc" or \
           ord(code) in c22_specials


def in_table_c3(code):
    return unicodedata.category(code) == "Co"


def in_table_c4(code):
    c = ord(code)
    if c < 0xFDD0: return False
    if c < 0xFDF0: return True
    return (ord(code) & 0xFFFF) in (0xFFFE, 0xFFFF)


def in_table_c5(code):
    return unicodedata.category(code) == "Cs"


c6_set = set(range(65529,65534))
def in_table_c6(code):
    return ord(code) in c6_set


c7_set = set(range(12272,12284))
def in_table_c7(code):
    return ord(code) in c7_set


c8_set = set([832, 833, 8206, 8207] + list(range(8234,8239)) + list(range(8298,8304)))
def in_table_c8(code):
    return ord(code) in c8_set


c9_set = set([917505] + list(range(917536,917632)))
def in_table_c9(code):
    return ord(code) in c9_set


def in_table_d1(code):
    return unicodedata.bidirectional(code) in ("R","AL")


def in_table_d2(code):
    return unicodedata.bidirectional(code) == "L"
```
