## Supplementary software v0.2.1 for "Virtual control arms for paediatric myopia trials: external validation of axial-elongation models": struct.py

```
__all__ = [
    # Functions
    'calcsize', 'pack', 'pack_into', 'unpack', 'unpack_from',
    'iter_unpack',

    # Classes
    'Struct',

    # Exceptions
    'error'
    ]

from _struct import *
from _struct import _clearcache
from _struct import __doc__
```
