## Supplementary software v0.2.1 for "Virtual control arms for paediatric myopia trials: external validation of axial-elongation models": subprocess.py

```
# subprocess - Subprocesses with accessible I/O streams
#
# For more information about this module, see PEP 324.
#
# Copyright (c) 2003-2005 by Peter Astrand <astrand@lysator.liu.se>
#
# Licensed to PSF under a Contributor Agreement.

r"""Subprocesses with accessible I/O streams

This module allows you to spawn processes, connect to their
input/output/error pipes, and obtain their return codes.

For a complete description of this module see the Python documentation.

Main API
========
run(...): Runs a command, waits for it to complete, then returns a
          CompletedProcess instance.
Popen(...): A class for flexibly executing a command in a new process

Constants
---------
DEVNULL: Special value that indicates that os.devnull should be used
PIPE:    Special value that indicates a pipe should be created
STDOUT:  Special value that indicates that stderr should go to stdout


Older API
=========
call(...): Runs a command, waits for it to complete, then returns
    the return code.
check_call(...): Same as call() but raises CalledProcessError()
    if return code is not 0
check_output(...): Same as check_call() but returns the contents of
    stdout instead of a return code
getoutput(...): Runs a command in the shell, waits for it to complete,
    then returns the output
getstatusoutput(...): Runs a command in the shell, waits for it to complete,
    then returns a (exitcode, output) tuple
"""

import builtins
import errno
import io
import os
import time
import sys
import threading
import warnings
import contextlib
from time import monotonic as _time
import types

try:
    import fcntl
except ImportError:
    fcntl = None


__all__ = ["Popen", "PIPE", "STDOUT", "call", "check_call", "getstatusoutput",
           "getoutput", "check_output", "run", "CalledProcessError", "DEVNULL",
           "SubprocessError", "TimeoutExpired", "CompletedProcess"]
           # NOTE: We intentionally exclude list2cmdline as it is
           # considered an internal implementation detail.  issue10838.

# use presence of msvcrt to detect Windows-like platforms (see bpo-8110)
try:
    import msvcrt
except ModuleNotFoundError:
    _mswindows = False
else:
    _mswindows = True

# some platforms do not support subprocesses
_can_fork_exec = sys.platform not in {"emscripten", "wasi", "ios", "tvos", "watchos"}

if _mswindows:
    import _winapi
    from _winapi import (CREATE_NEW_CONSOLE, CREATE_NEW_PROCESS_GROUP,
                         STD_INPUT_HANDLE, STD_OUTPUT_HANDLE,
                         STD_ERROR_HANDLE, SW_HIDE,
                         STARTF_USESTDHANDLES, STARTF_USESHOWWINDOW,
                         STARTF_FORCEONFEEDBACK, STARTF_FORCEOFFFEEDBACK,
                         ABOVE_NORMAL_PRIORITY_CLASS, BELOW_NORMAL_PRIORITY_CLASS,
                         HIGH_PRIORITY_CLASS, IDLE_PRIORITY_CLASS,
                         NORMAL_PRIORITY_CLASS, REALTIME_PRIORITY_CLASS,
                         CREATE_NO_WINDOW, DETACHED_PROCESS,
                         CREATE_DEFAULT_ERROR_MODE, CREATE_BREAKAWAY_FROM_JOB)

    __all__.extend(["CREATE_NEW_CONSOLE", "CREATE_NEW_PROCESS_GROUP",
                    "STD_INPUT_HANDLE", "STD_OUTPUT_HANDLE",
                    "STD_ERROR_HANDLE", "SW_HIDE",
                    "STARTF_USESTDHANDLES", "STARTF_USESHOWWINDOW",
                    "STARTF_FORCEONFEEDBACK", "STARTF_FORCEOFFFEEDBACK",
                    "STARTUPINFO",
                    "ABOVE_NORMAL_PRIORITY_CLASS", "BELOW_NORMAL_PRIORITY_CLASS",
                    "HIGH_PRIORITY_CLASS", "IDLE_PRIORITY_CLASS",
                    "NORMAL_PRIORITY_CLASS", "REALTIME_PRIORITY_CLASS",
                    "CREATE_NO_WINDOW", "DETACHED_PROCESS",
                    "CREATE_DEFAULT_ERROR_MODE", "CREATE_BREAKAWAY_FROM_JOB"])
else:
    if _can_fork_exec:
        from _posixsubprocess import fork_exec as _fork_exec
        # used in methods that are called by __del__
        class _del_safe:
            waitpid = os.waitpid
            waitstatus_to_exitcode = os.waitstatus_to_exitcode
            WIFSTOPPED = os.WIFSTOPPED
            WSTOPSIG = os.WSTOPSIG
            WNOHANG = os.WNOHANG
            ECHILD = errno.ECHILD
    else:
        class _del_safe:
            waitpid = None
            waitstatus_to_exitcode = None
            WIFSTOPPED = None
            WSTOPSIG = None
            WNOHANG = None
            ECHILD = errno.ECHILD

    import select
    import selectors


# Exception classes used by this module.
class SubprocessError(Exception): pass


class CalledProcessError(SubprocessError):
    """Raised when run() is called with check=True and the process
    returns a non-zero exit status.

    Attributes:
      cmd, returncode, stdout, stderr, output
    """
    def __init__(self, returncode, cmd, output=None, stderr=None):
        self.returncode = returncode
        self.cmd = cmd
        self.output = output
        self.stderr = stderr

    def __str__(self):
        if self.returncode and self.returncode < 0:
            # Lazy import to improve module import time
            import signal
            try:
                return "Command '%s' died with %r." % (
                        self.cmd, signal.Signals(-self.returncode))
            except ValueError:
                return "Command '%s' died with unknown signal %d." % (
                        self.cmd, -self.returncode)
        else:
            return "Command '%s' returned non-zero exit status %d." % (
                    self.cmd, self.returncode)

    @property
    def stdout(self):
        """Alias for output attribute, to match stderr"""
        return self.output

    @stdout.setter
    def stdout(self, value):
        # There's no obvious reason to set this, but allow it anyway so
        # .stdout is a transparent alias for .output
        self.output = value


class TimeoutExpired(SubprocessError):
    """This exception is raised when the timeout expires while waiting for a
    child process.

    Attributes:
        cmd, output, stdout, stderr, timeout
    """
    def __init__(self, cmd, timeout, output=None, stderr=None):
        self.cmd = cmd
        self.timeout = timeout
        self.output = output
        self.stderr = stderr

    def __str__(self):
        return ("Command '%s' timed out after %s seconds" %
                (self.cmd, self.timeout))

    @property
    def stdout(self):
        return self.output

    @stdout.setter
    def stdout(self, value):
        # There's no obvious reason to set this, but allow it anyway so
        # .stdout is a transparent alias for .output
        self.output = value


if _mswindows:
    class STARTUPINFO:
        def __init__(self, *, dwFlags=0, hStdInput=None, hStdOutput=None,
                     hStdError=None, wShowWindow=0, lpAttributeList=None):
            self.dwFlags = dwFlags
            self.hStdInput = hStdInput
            self.hStdOutput = hStdOutput
            self.hStdError = hStdError
            self.wShowWindow = wShowWindow
            self.lpAttributeList = lpAttributeList or {"handle_list": []}

        def copy(self):
            attr_list = self.lpAttributeList.copy()
            if 'handle_list' in attr_list:
                attr_list['handle_list'] = list(attr_list['handle_list'])

            return STARTUPINFO(dwFlags=self.dwFlags,
                               hStdInput=self.hStdInput,
                               hStdOutput=self.hStdOutput,
                               hStdError=self.hStdError,
                               wShowWindow=self.wShowWindow,
                               lpAttributeList=attr_list)


    class Handle(int):
        closed = False

        def Close(self, CloseHandle=_winapi.CloseHandle):
            if not self.closed:
                self.closed = True
                CloseHandle(self)

        def Detach(self):
            if not self.closed:
                self.closed = True
                return int(self)
            raise ValueError("already closed")

        def __repr__(self):
            return "%s(%d)" % (self.__class__.__name__, int(self))

        __del__ = Close
else:
    # When select or poll has indicated that the file is writable,
    # we can write up to _PIPE_BUF bytes without risk of blocking.
    # POSIX defines PIPE_BUF as >= 512.
    _PIPE_BUF = getattr(select, 'PIPE_BUF', 512)

    # poll/select have the advantage of not requiring any extra file
    # descriptor, contrarily to epoll/kqueue (also, they require a single
    # syscall).
    if hasattr(selectors, 'PollSelector'):
        _PopenSelector = selectors.PollSelector
    else:
        _PopenSelector = selectors.SelectSelector


if _mswindows:
    # On Windows we just need to close `Popen._handle` when we no longer need
    # it, so that the kernel can free it. `Popen._handle` gets closed
    # implicitly when the `Popen` instance is finalized (see `Handle.__del__`,
    # which is calling `CloseHandle` as requested in [1]), so there is nothing
    # for `_cleanup` to do.
    #
    # [1] https://docs.microsoft.com/en-us/windows/desktop/ProcThread/
    # creating-processes
    _active = None

    def _cleanup():
        pass
else:
    # This lists holds Popen instances for which the underlying process had not
    # exited at the time its __del__ method got called: those processes are
    # wait()ed for synchronously from _cleanup() when a new Popen object is
    # created, to avoid zombie processes.
    _active = []

    def _cleanup():
        if _active is None:
            return
        for inst in _active[:]:
            res = inst._internal_poll(_deadstate=sys.maxsize)
            if res is not None:
                try:
                    _active.remove(inst)
                except ValueError:
                    # This can happen if two threads create a new Popen instance.
                    # It's harmless that it was already removed, so ignore.
                    pass

PIPE = -1
STDOUT = -2
DEVNULL = -3


# XXX This function is only used by multiprocessing and the test suite,
# but it's here so that it can be imported when Python is compiled without
# threads.

def _optim_args_from_interpreter_flags():
    """Return a list of command-line arguments reproducing the current
    optimization settings in sys.flags."""
    args = []
    value = sys.flags.optimize
    if value > 0:
        args.append('-' + 'O' * value)
    return args


def _args_from_interpreter_flags():
    """Return a list of command-line arguments reproducing the current
    settings in sys.flags, sys.warnoptions and sys._xoptions."""
    flag_opt_map = {
        'debug': 'd',
        # 'inspect': 'i',
        # 'interactive': 'i',
        'dont_write_bytecode': 'B',
        'no_site': 'S',
        'verbose': 'v',
        'bytes_warning': 'b',
        'quiet': 'q',
        # -O is handled in _optim_args_from_interpreter_flags()
    }
    args = _optim_args_from_interpreter_flags()
    for flag, opt in flag_opt_map.items():
        v = getattr(sys.flags, flag)
        if v > 0:
            args.append('-' + opt * v)

    if sys.flags.isolated:
        args.append('-I')
    else:
        if sys.flags.ignore_environment:
            args.append('-E')
        if sys.flags.no_user_site:
            args.append('-s')
        if sys.flags.safe_path:
            args.append('-P')

    # -W options
    warnopts = sys.warnoptions[:]
    xoptions = getattr(sys, '_xoptions', {})
    bytes_warning = sys.flags.bytes_warning
    dev_mode = sys.flags.dev_mode

    if bytes_warning > 1:
        warnopts.remove("error::BytesWarning")
    elif bytes_warning:
        warnopts.remove("default::BytesWarning")
    if dev_mode:
        warnopts.remove('default')
    for opt in warnopts:
        args.append('-W' + opt)

    # -X options
    if dev_mode:
        args.extend(('-X', 'dev'))
    for opt in ('faulthandler', 'tracemalloc', 'importtime',
                'frozen_modules', 'showrefcount', 'utf8', 'gil'):
        if opt in xoptions:
            value = xoptions[opt]
            if value is True:
                arg = opt
            else:
                arg = '%s=%s' % (opt, value)
            args.extend(('-X', arg))

    return args


def _text_encoding():
    # Return default text encoding and emit EncodingWarning if
    # sys.flags.warn_default_encoding is true.
    if sys.flags.warn_default_encoding:
        f = sys._getframe()
        filename = f.f_code.co_filename
        stacklevel = 2
        while f := f.f_back:
            if f.f_code.co_filename != filename:
                break
            stacklevel += 1
        warnings.warn("'encoding' argument not specified.",
                      EncodingWarning, stacklevel)

    if sys.flags.utf8_mode:
        return "utf-8"
    else:
        # Lazy import to improve module import time
        import locale
        return locale.getencoding()


def call(*popenargs, timeout=None, **kwargs):
    """Run command with arguments.  Wait for command to complete or
    for timeout seconds, then return the returncode attribute.

    The arguments are the same as for the Popen constructor.  Example:

    retcode = call(["ls", "-l"])
    """
    with Popen(*popenargs, **kwargs) as p:
        try:
            return p.wait(timeout=timeout)
        except:  # Including KeyboardInterrupt, wait handled that.
            p.kill()
            # We don't call p.wait() again as p.__exit__ does that for us.
            raise


def check_call(*popenargs, **kwargs):
    """Run command with arguments.  Wait for command to complete.  If
    the exit code was zero then return, otherwise raise
    CalledProcessError.  The CalledProcessError object will have the
    return code in the returncode attribute.

    The arguments are the same as for the call function.  Example:

    check_call(["ls", "-l"])
    """
    retcode = call(*popenargs, **kwargs)
    if retcode:
        cmd = kwargs.get("args")
        if cmd is None:
            cmd = popenargs[0]
        raise CalledProcessError(retcode, cmd)
    return 0


def check_output(*popenargs, timeout=None, **kwargs):
    r"""Run command with arguments and return its output.

    If the exit code was non-zero it raises a CalledProcessError.  The
    CalledProcessError object will have the return code in the returncode
    attribute and output in the output attribute.

    The arguments are the same as for the Popen constructor.  Example:

    >>> check_output(["ls", "-l", "/dev/null"])
    b'crw-rw-rw- 1 root root 1, 3 Oct 18  2007 /dev/null\n'

    The stdout argument is not allowed as it is used internally.
    To capture standard error in the result, use stderr=STDOUT.

    >>> check_output(["/bin/sh", "-c",
    ...               "ls -l non_existent_file ; exit 0"],
    ...              stderr=STDOUT)
    b'ls: non_existent_file: No such file or directory\n'

    There is an additional optional argument, "input", allowing you to
    pass a string to the subprocess's stdin.  If you use this argument
    you may not also use the Popen constructor's "stdin" argument, as
    it too will be used internally.  Example:

    >>> check_output(["sed", "-e", "s/foo/bar/"],
    ...              input=b"when in the course of fooman events\n")
    b'when in the course of barman events\n'

    By default, all communication is in bytes, and therefore any "input"
    should be bytes, and the return value will be bytes.  If in text mode,
    any "input" should be a string, and the return value will be a string
    decoded according to locale encoding, or by "encoding" if set. Text mode
    is triggered by setting any of text, encoding, errors or universal_newlines.
    """
    for kw in ('stdout', 'check'):
        if kw in kwargs:
            raise ValueError(f'{kw} argument not allowed, it will be overridden.')

    if 'input' in kwargs and kwargs['input'] is None:
        # Explicitly passing input=None was previously equivalent to passing an
        # empty string. That is maintained here for backwards compatibility.
        if kwargs.get('universal_newlines') or kwargs.get('text') or kwargs.get('encoding') \
                or kwargs.get('errors'):
            empty = ''
        else:
            empty = b''
        kwargs['input'] = empty

    return run(*popenargs, stdout=PIPE, timeout=timeout, check=True,
               **kwargs).stdout


class CompletedProcess(object):
    """A process that has finished running.

    This is returned by run().

    Attributes:
      args: The list or str args passed to run().
      returncode: The exit code of the process, negative for signals.
      stdout: The standard output (None if not captured).
      stderr: The standard error (None if not captured).
    """
    def __init__(self, args, returncode, stdout=None, stderr=None):
        self.args = args
        self.returncode = returncode
        self.stdout = stdout
        self.stderr = stderr

    def __repr__(self):
        args = ['args={!r}'.format(self.args),
                'returncode={!r}'.format(self.returncode)]
        if self.stdout is not None:
            args.append('stdout={!r}'.format(self.stdout))
        if self.stderr is not None:
            args.append('stderr={!r}'.format(self.stderr))
        return "{}({})".format(type(self).__name__, ', '.join(args))

    __class_getitem__ = classmethod(types.GenericAlias)


    def check_returncode(self):
        """Raise CalledProcessError if the exit code is non-zero."""
        if self.returncode:
            raise CalledProcessError(self.returncode, self.args, self.stdout,
                                     self.stderr)


def run(*popenargs,
        input=None, capture_output=False, timeout=None, check=False, **kwargs):
    """Run command with arguments and return a CompletedProcess instance.

    The returned instance will have attributes args, returncode, stdout and
    stderr. By default, stdout and stderr are not captured, and those attributes
    will be None. Pass stdout=PIPE and/or stderr=PIPE in order to capture them,
    or pass capture_output=True to capture both.

    If check is True and the exit code was non-zero, it raises a
    CalledProcessError. The CalledProcessError object will have the return code
    in the returncode attribute, and output & stderr attributes if those streams
    were captured.

    If timeout (seconds) is given and the process takes too long,
     a TimeoutExpired exception will be raised.

    There is an optional argument "input", allowing you to
    pass bytes or a string to the subprocess's stdin.  If you use this argument
    you may not also use the Popen constructor's "stdin" argument, as
    it will be used internally.

    By default, all communication is in bytes, and therefore any "input" should
    be bytes, and the stdout and stderr will be bytes. If in text mode, any
    "input" should be a string, and stdout and stderr will be strings decoded
    according to locale encoding, or by "encoding" if set. Text mode is
    triggered by setting any of text, encoding, errors or universal_newlines.

    The other arguments are the same as for the Popen constructor.
    """
    if input is not None:
        if kwargs.get('stdin') is not None:
            raise ValueError('stdin and input arguments may not both be used.')
        kwargs['stdin'] = PIPE

    if capture_output:
        if kwargs.get('stdout') is not None or kwargs.get('stderr') is not None:
            raise ValueError('stdout and stderr arguments may not be used '
                             'with capture_output.')
        kwargs['stdout'] = PIPE
        kwargs['stderr'] = PIPE

    with Popen(*popenargs, **kwargs) as process:
        try:
            stdout, stderr = process.communicate(input, timeout=timeout)
        except TimeoutExpired as exc:
            process.kill()
            if _mswindows:
                # Windows accumulates the output in a single blocking
                # read() call run on child threads, with the timeout
                # being done in a join() on those threads.  communicate()
                # _after_ kill() is required to collect that and add it
                # to the exception.
                exc.stdout, exc.stderr = process.communicate()
            else:
                # POSIX _communicate already populated the output so
                # far into the TimeoutExpired exception.
                process.wait()
            raise
        except:  # Including KeyboardInterrupt, communicate handled that.
            process.kill()
            # We don't call process.wait() as .__exit__ does that for us.
            raise
        retcode = process.poll()
        if check and retcode:
            raise CalledProcessError(retcode, process.args,
                                     output=stdout, stderr=stderr)
    return CompletedProcess(process.args, retcode, stdout, stderr)


def list2cmdline(seq):
    """
    Translate a sequence of arguments into a command line
    string, using the same rules as the MS C runtime:

    1) Arguments are delimited by white space, which is either a
       space or a tab.

    2) A string surrounded by double quotation marks is
       interpreted as a single argument, regardless of white space
       contained within.  A quoted string can be embedded in an
       argument.

    3) A double quotation mark preceded by a backslash is
       interpreted as a literal double quotation mark.

    4) Backslashes are interpreted literally, unless they
       immediately precede a double quotation mark.

    5) If backslashes immediately precede a double quotation mark,
       every pair of backslashes is interpreted as a literal
       backslash.  If the number of backslashes is odd, the last
       backslash escapes the next double quotation mark as
       described in rule 3.
    """

    # See
    # http://msdn.microsoft.com/en-us/library/17w5ykft.aspx
    # or search http://msdn.microsoft.com for
    # "Parsing C++ Command-Line Arguments"
    result = []
    needquote = False
    for arg in map(os.fsdecode, seq):
        bs_buf = []

        # Add a space to separate this argument from the others
        if result:
            result.append(' ')

        needquote = (" " in arg) or ("\t" in arg) or not arg
        if needquote:
            result.append('"')

        for c in arg:
            if c == '\\':
                # Don't know if we need to double yet.
                bs_buf.append(c)
            elif c == '"':
                # Double backslashes.
                result.append('\\' * len(bs_buf)*2)
                bs_buf = []
                result.append('\\"')
            else:
                # Normal char
                if bs_buf:
                    result.extend(bs_buf)
                    bs_buf = []
                result.append(c)

        # Add remaining backslashes, if any.
        if bs_buf:
            result.extend(bs_buf)

        if needquote:
            result.extend(bs_buf)
            result.append('"')

    return ''.join(result)


# Various tools for executing commands and looking at their output and status.
#

def getstatusoutput(cmd, *, encoding=None, errors=None):
    """Return (exitcode, output) of executing cmd in a shell.

    Execute the string 'cmd' in a shell with 'check_output' and
    return a 2-tuple (status, output). The locale encoding is used
    to decode the output and process newlines.

    A trailing newline is stripped from the output.
    The exit status for the command can be interpreted
    according to the rules for the function 'wait'. Example:

    >>> import subprocess
    >>> subprocess.getstatusoutput('ls /bin/ls')
    (0, '/bin/ls')
    >>> subprocess.getstatusoutput('cat /bin/junk')
    (1, 'cat: /bin/junk: No such file or directory')
    >>> subprocess.getstatusoutput('/bin/junk')
    (127, 'sh: /bin/junk: not found')
    >>> subprocess.getstatusoutput('/bin/kill $$')
    (-15, '')
    """
    try:
        data = check_output(cmd, shell=True, text=True, stderr=STDOUT,
                            encoding=encoding, errors=errors)
        exitcode = 0
    except CalledProcessError as ex:
        data = ex.output
        exitcode = ex.returncode
    if data[-1:] == '\n':
        data = data[:-1]
    return exitcode, data

def getoutput(cmd, *, encoding=None, errors=None):
    """Return output (stdout or stderr) of executing cmd in a shell.

    Like getstatusoutput(), except the exit status is ignored and the return
    value is a string containing the command's output.  Example:

    >>> import subprocess
    >>> subprocess.getoutput('ls /bin/ls')
    '/bin/ls'
    """
    return getstatusoutput(cmd, encoding=encoding, errors=errors)[1]


def _use_posix_spawn():
    """Check if posix_spawn() can be used for subprocess.

    subprocess requires a posix_spawn() implementation that properly reports
    errors to the parent process, & sets errno on the following failures:

    * Process attribute actions failed.
    * File actions failed.
    * exec() failed.

    Prefer an implementation which can use vfork() in some cases for best
    performance.
    """
    if _mswindows or not hasattr(os, 'posix_spawn'):
        # os.posix_spawn() is not available
        return False

    if sys.platform in ('darwin', 'sunos5'):
        # posix_spawn() is a syscall on both macOS and Solaris,
        # and properly reports errors
        return True

    # Check libc name and runtime libc version
    try:
        ver = os.confstr('CS_GNU_LIBC_VERSION')
        # parse 'glibc 2.28' as ('glibc', (2, 28))
        parts = ver.split(maxsplit=1)
        if len(parts) != 2:
            # reject unknown format
            raise ValueError
        libc = parts[0]
        version = tuple(map(int, parts[1].split('.')))

        if sys.platform == 'linux' and libc == 'glibc' and version >= (2, 24):
            # glibc 2.24 has a new Linux posix_spawn implementation using vfork
            # which properly reports errors to the parent process.
            return True
        # Note: Don't use the implementation in earlier glibc because it doesn't
        # use vfork (even if glibc 2.26 added a pipe to properly report errors
        # to the parent process).
    except (AttributeError, ValueError, OSError):
        # os.confstr() or CS_GNU_LIBC_VERSION value not available
        pass

    # By default, assume that posix_spawn() does not properly report errors.
    return False


# These are primarily fail-safe knobs for negatives. A True value does not
# guarantee the given libc/syscall API will be used.
_USE_POSIX_SPAWN = _use_posix_spawn()
_USE_VFORK = True
_HAVE_POSIX_SPAWN_CLOSEFROM = hasattr(os, 'POSIX_SPAWN_CLOSEFROM')


class Popen:
    """ Execute a child program in a new process.

    For a complete description of the arguments see the Python documentation.

    Arguments:
      args: A string, or a sequence of program arguments.

      bufsize: supplied as the buffering argument to the open() function when
          creating the stdin/stdout/stderr pipe file objects

      executable: A replacement program to execute.

      stdin, stdout and stderr: These specify the executed programs' standard
          input, standard output and standard error file handles, respectively.

      preexec_fn: (POSIX only) An object to be called in the child process
          just before the child is executed.

      close_fds: Controls closing or inheriting of file descriptors.

      shell: If true, the command will be executed through the shell.

      cwd: Sets the current directory before the child is executed.

      env: Defines the environment variables for the new process.

      text: If true, decode stdin, stdout and stderr using the given encoding
          (if set) or the system default otherwise.

      universal_newlines: Alias of text, provided for backwards compatibility.

      startupinfo and creationflags (Windows only)

      restore_signals (POSIX only)

      start_new_session (POSIX only)

      process_group (POSIX only)

      group (POSIX only)

      extra_groups (POSIX only)

      user (POSIX only)

      umask (POSIX only)

      pass_fds (POSIX only)

      encoding and errors: Text mode encoding and error handling to use for
          file objects stdin, stdout and stderr.

    Attributes:
        stdin, stdout, stderr, pid, returncode
    """
    _child_created = False  # Set here since __del__ checks it

    def __init__(self, args, bufsize=-1, executable=None,
                 stdin=None, stdout=None, stderr=None,
                 preexec_fn=None, close_fds=True,
                 shell=False, cwd=None, env=None, universal_newlines=None,
                 startupinfo=None, creationflags=0,
                 restore_signals=True, start_new_session=False,
                 pass_fds=(), *, user=None, group=None, extra_groups=None,
                 encoding=None, errors=None, text=None, umask=-1, pipesize=-1,
                 process_group=None):
        """Create new Popen instance."""
        if not _can_fork_exec:
            raise OSError(
                errno.ENOTSUP, f"{sys.platform} does not support processes."
            )

        _cleanup()
        # Held while anything is calling waitpid before returncode has been
        # updated to prevent clobbering returncode if wait() or poll() are
        # called from multiple threads at once.  After acquiring the lock,
        # code must re-check self.returncode to see if another thread just
        # finished a waitpid() call.
        self._waitpid_lock = threading.Lock()

        self._input = None
        self._communication_started = False
        if bufsize is None:
            bufsize = -1  # Restore default
        if not isinstance(bufsize, int):
            raise TypeError("bufsize must be an integer")

        if stdout is STDOUT:
            raise ValueError("STDOUT can only be used for stderr")

        if pipesize is None:
            pipesize = -1  # Restore default
        if not isinstance(pipesize, int):
            raise TypeError("pipesize must be an integer")

        if _mswindows:
            if preexec_fn is not None:
                raise ValueError("preexec_fn is not supported on Windows "
                                 "platforms")
        else:
            # POSIX
            if pass_fds and not close_fds:
                warnings.warn("pass_fds overriding close_fds.", RuntimeWarning)
                close_fds = True
            if startupinfo is not None:
                raise ValueError("startupinfo is only supported on Windows "
                                 "platforms")
            if creationflags != 0:
                raise ValueError("creationflags is only supported on Windows "
                                 "platforms")

        self.args = args
        self.stdin = None
        self.stdout = None
        self.stderr = None
        self.pid = None
        self.returncode = None
        self.encoding = encoding
        self.errors = errors
        self.pipesize = pipesize

        # Validate the combinations of text and universal_newlines
        if (text is not None and universal_newlines is not None
            and bool(universal_newlines) != bool(text)):
            raise SubprocessError('Cannot disambiguate when both text '
                                  'and universal_newlines are supplied but '
                                  'different. Pass one or the other.')

        self.text_mode = encoding or errors or text or universal_newlines
        if self.text_mode and encoding is None:
            self.encoding = encoding = _text_encoding()

        # How long to resume waiting on a child after the first ^C.
        # There is no right value for this.  The purpose is to be polite
        # yet remain good for interactive users trying to exit a tool.
        self._sigint_wait_secs = 0.25  # 1/xkcd221.getRandomNumber()

        self._closed_child_pipe_fds = False

        if self.text_mode:
            if bufsize == 1:
                line_buffering = True
                # Use the default buffer size for the underlying binary streams
                # since they don't support line buffering.
                bufsize = -1
            else:
                line_buffering = False

        if process_group is None:
            process_group = -1  # The internal APIs are int-only

        gid = None
        if group is not None:
            if not hasattr(os, 'setregid'):
                raise ValueError("The 'group' parameter is not supported on the "
                                 "current platform")

            elif isinstance(group, str):
                try:
                    import grp
                except ImportError:
                    raise ValueError("The group parameter cannot be a string "
                                     "on systems without the grp module")

                gid = grp.getgrnam(group).gr_gid
            elif isinstance(group, int):
                gid = group
            else:
                raise TypeError("Group must be a string or an integer, not {}"
                                .format(type(group)))

            if gid < 0:
                raise ValueError(f"Group ID cannot be negative, got {gid}")

        gids = None
        if extra_groups is not None:
            if not hasattr(os, 'setgroups'):
                raise ValueError("The 'extra_groups' parameter is not "
                                 "supported on the current platform")

            elif isinstance(extra_groups, str):
                raise ValueError("Groups must be a list, not a string")

            gids = []
            for extra_group in extra_groups:
                if isinstance(extra_group, str):
                    try:
                        import grp
                    except ImportError:
                        raise ValueError("Items in extra_groups cannot be "
                                         "strings on systems without the "
                                         "grp module")

                    gids.append(grp.getgrnam(extra_group).gr_gid)
                elif isinstance(extra_group, int):
                    gids.append(extra_group)
                else:
                    raise TypeError("Items in extra_groups must be a string "
                                    "or integer, not {}"
                                    .format(type(extra_group)))

            # make sure that the gids are all positive here so we can do less
            # checking in the C code
            for gid_check in gids:
                if gid_check < 0:
                    raise ValueError(f"Group ID cannot be negative, got {gid_check}")

        uid = None
        if user is not None:
            if not hasattr(os, 'setreuid'):
                raise ValueError("The 'user' parameter is not supported on "
                                 "the current platform")

            elif isinstance(user, str):
                try:
                    import pwd
                except ImportError:
                    raise ValueError("The user parameter cannot be a string "
                                     "on systems without the pwd module")
                uid = pwd.getpwnam(user).pw_uid
            elif isinstance(user, int):
                uid = user
            else:
                raise TypeError("User must be a string or an integer")

            if uid < 0:
                raise ValueError(f"User ID cannot be negative, got {uid}")

        # Input and output objects. The general principle is like
        # this:
        #
        # Parent                   Child
        # ------                   -----
        # p2cwrite   ---stdin--->  p2cread
        # c2pread    <--stdout---  c2pwrite
        # errread    <--stderr---  errwrite
        #
        # On POSIX, the child objects are file descriptors.  On
        # Windows, these are Windows file handles.  The parent objects
        # are file descriptors on both platforms.  The parent objects
        # are -1 when not using PIPEs. The child objects are -1
        # when not redirecting.

        (p2cread, p2cwrite,
         c2pread, c2pwrite,
         errread, errwrite) = self._get_handles(stdin, stdout, stderr)

        # From here on, raising exceptions may cause file descriptor leakage

        # We wrap OS handles *before* launching the child, otherwise a
        # quickly terminating child could make our fds unwrappable
        # (see #8458).

        if _mswindows:
            if p2cwrite != -1:
                p2cwrite = msvcrt.open_osfhandle(p2cwrite.Detach(), 0)
            if c2pread != -1:
                c2pread = msvcrt.open_osfhandle(c2pread.Detach(), 0)
            if errread != -1:
                errread = msvcrt.open_osfhandle(errread.Detach(), 0)

        try:
            if p2cwrite != -1:
                self.stdin = io.open(p2cwrite, 'wb', bufsize)
                if self.text_mode:
                    self.stdin = io.TextIOWrapper(self.stdin, write_through=True,
                            line_buffering=line_buffering,
                            encoding=encoding, errors=errors)
            if c2pread != -1:
                self.stdout = io.open(c2pread, 'rb', bufsize)
                if self.text_mode:
                    self.stdout = io.TextIOWrapper(self.stdout,
                            encoding=encoding, errors=errors)
            if errread != -1:
                self.stderr = io.open(errread, 'rb', bufsize)
                if self.text_mode:
                    self.stderr = io.TextIOWrapper(self.stderr,
                            encoding=encoding, errors=errors)

            self._execute_child(args, executable, preexec_fn, close_fds,
                                pass_fds, cwd, env,
                                startupinfo, creationflags, shell,
                                p2cread, p2cwrite,
                                c2pread, c2pwrite,
                                errread, errwrite,
                                restore_signals,
                                gid, gids, uid, umask,
                                start_new_session, process_group)
        except:
            # Cleanup if the child failed starting.
            for f in filter(None, (self.stdin, self.stdout, self.stderr)):
                try:
                    f.close()
                except OSError:
                    pass  # Ignore EBADF or other errors.

            if not self._closed_child_pipe_fds:
                to_close = []
                if stdin == PIPE:
                    to_close.append(p2cread)
                if stdout == PIPE:
                    to_close.append(c2pwrite)
                if stderr == PIPE:
                    to_close.append(errwrite)
                if hasattr(self, '_devnull'):
                    to_close.append(self._devnull)
                for fd in to_close:
                    try:
                        if _mswindows and isinstance(fd, Handle):
                            fd.Close()
                        else:
                            os.close(fd)
                    except OSError:
                        pass

            raise

    def __repr__(self):
        obj_repr = (
            f"<{self.__class__.__name__}: "
            f"returncode: {self.returncode} args: {self.args!r}>"
        )
        if len(obj_repr) > 80:
            obj_repr = obj_repr[:76] + "...>"
        return obj_repr

    __class_getitem__ = classmethod(types.GenericAlias)

    @property
    def universal_newlines(self):
        # universal_newlines as retained as an alias of text_mode for API
        # compatibility. bpo-31756
        return self.text_mode

    @universal_newlines.setter
    def universal_newlines(self, universal_newlines):
        self.text_mode = bool(universal_newlines)

    def _translate_newlines(self, data, encoding, errors):
        data = data.decode(encoding, errors)
        return data.replace("\r\n", "\n").replace("\r", "\n")

    def __enter__(self):
        return self

    def __exit__(self, exc_type, value, traceback):
        if self.stdout:
            self.stdout.close()
        if self.stderr:
            self.stderr.close()
        try:  # Flushing a BufferedWriter may raise an error
            if self.stdin:
                self.stdin.close()
        finally:
            if exc_type == KeyboardInterrupt:
                # https://bugs.python.org/issue25942
                # In the case of a KeyboardInterrupt we assume the SIGINT
                # was also already sent to our child processes.  We can't
                # block indefinitely as that is not user friendly.
                # If we have not already waited a brief amount of time in
                # an interrupted .wait() or .communicate() call, do so here
                # for consistency.
                if self._sigint_wait_secs > 0:
                    try:
                        self._wait(timeout=self._sigint_wait_secs)
                    except TimeoutExpired:
                        pass
                self._sigint_wait_secs = 0  # Note that this has been done.
                return  # resume the KeyboardInterrupt

            # Wait for the process to terminate, to avoid zombies.
            self.wait()

    def __del__(self, _maxsize=sys.maxsize, _warn=warnings.warn):
        if not self._child_created:
            # We didn't get to successfully create a child process.
            return
        if self.returncode is None:
            # Not reading subprocess exit status creates a zombie process which
            # is only destroyed at the parent python process exit
            _warn("subprocess %s is still running" % self.pid,
                  ResourceWarning, source=self)
        # In case the child hasn't been waited on, check if it's done.
        self._internal_poll(_deadstate=_maxsize)
        if self.returncode is None and _active is not None:
            # Child is still running, keep us alive until we can wait on it.
            _active.append(self)

    def _get_devnull(self):
        if not hasattr(self, '_devnull'):
            self._devnull = os.open(os.devnull, os.O_RDWR)
        return self._devnull

    def _stdin_write(self, input):
        if input:
            try:
                self.stdin.write(input)
            except BrokenPipeError:
                pass  # communicate() must ignore broken pipe errors.
            except OSError as exc:
                if exc.errno == errno.EINVAL:
                    # bpo-19612, bpo-30418: On Windows, stdin.write() fails
                    # with EINVAL if the child process exited or if the child
                    # process is still running but closed the pipe.
                    pass
                else:
                    raise

        try:
            self.stdin.close()
        except BrokenPipeError:
            pass  # communicate() must ignore broken pipe errors.
        except OSError as exc:
            if exc.errno == errno.EINVAL:
                pass
            else:
                raise

    def communicate(self, input=None, timeout=None):
        """Interact with process: Send data to stdin and close it.
        Read data from stdout and stderr, until end-of-file is
        reached.  Wait for process to terminate.

        The optional "input" argument should be data to be sent to the
        child process, or None, if no data should be sent to the child.
        communicate() returns a tuple (stdout, stderr).

        By default, all communication is in bytes, and therefore any
        "input" should be bytes, and the (stdout, stderr) will be bytes.
        If in text mode (indicated by self.text_mode), any "input" should
        be a string, and (stdout, stderr) will be strings decoded
        according to locale encoding, or by "encoding" if set. Text mode
        is triggered by setting any of text, encoding, errors or
        universal_newlines.
        """

        if self._communication_started and input:
            raise ValueError("Cannot send input after starting communication")

        # Optimization: If we are not worried about timeouts, we haven't
        # started communicating, and we have one or zero pipes, using select()
        # or threads is unnecessary.
        if (timeout is None and not self._communication_started and
            [self.stdin, self.stdout, self.stderr].count(None) >= 2):
            stdout = None
            stderr = None
            if self.stdin:
                self._stdin_write(input)
            elif self.stdout:
                stdout = self.stdout.read()
                self.stdout.close()
            elif self.stderr:
                stderr = self.stderr.read()
                self.stderr.close()
            self.wait()
        else:
            if timeout is not None:
                endtime = _time() + timeout
            else:
                endtime = None

            try:
                stdout, stderr = self._communicate(input, endtime, timeout)
            except KeyboardInterrupt:
                # https://bugs.python.org/issue25942
                # See the detailed comment in .wait().
                if timeout is not None:
                    sigint_timeout = min(self._sigint_wait_secs,
                                         self._remaining_time(endtime))
                else:
                    sigint_timeout = self._sigint_wait_secs
                self._sigint_wait_secs = 0  # nothing else should wait.
                try:
                    self._wait(timeout=sigint_timeout)
                except TimeoutExpired:
                    pass
                raise  # resume the KeyboardInterrupt

            finally:
                self._communication_started = True

            sts = self.wait(timeout=self._remaining_time(endtime))

        return (stdout, stderr)


    def poll(self):
        """Check if child process has terminated. Set and return returncode
        attribute."""
        return self._internal_poll()


    def _remaining_time(self, endtime):
        """Convenience for _communicate when computing timeouts."""
        if endtime is None:
            return None
        else:
            return endtime - _time()


    def _check_timeout(self, endtime, orig_timeout, stdout_seq, stderr_seq,
                       skip_check_and_raise=False):
        """Convenience for checking if a timeout has expired."""
        if endtime is None:
            return
        if skip_check_and_raise or _time() > endtime:
            raise TimeoutExpired(
                    self.args, orig_timeout,
                    output=b''.join(stdout_seq) if stdout_seq else None,
                    stderr=b''.join(stderr_seq) if stderr_seq else None)


    def wait(self, timeout=None):
        """Wait for child process to terminate; returns self.returncode."""
        if timeout is not None:
            endtime = _time() + timeout
        try:
            return self._wait(timeout=timeout)
        except KeyboardInterrupt:
            # https://bugs.python.org/issue25942
            # The first keyboard interrupt waits briefly for the child to
            # exit under the common assumption that it also received the ^C
            # generated SIGINT and will exit rapidly.
            if timeout is not None:
                sigint_timeout = min(self._sigint_wait_secs,
                                     self._remaining_time(endtime))
            else:
                sigint_timeout = self._sigint_wait_secs
            self._sigint_wait_secs = 0  # nothing else should wait.
            try:
                self._wait(timeout=sigint_timeout)
            except TimeoutExpired:
                pass
            raise  # resume the KeyboardInterrupt

    def _close_pipe_fds(self,
                        p2cread, p2cwrite,
                        c2pread, c2pwrite,
                        errread, errwrite):
        # self._devnull is not always defined.
        devnull_fd = getattr(self, '_devnull', None)

        with contextlib.ExitStack() as stack:
            if _mswindows:
                if p2cread != -1:
                    stack.callback(p2cread.Close)
                if c2pwrite != -1:
                    stack.callback(c2pwrite.Close)
                if errwrite != -1:
                    stack.callback(errwrite.Close)
            else:
                if p2cread != -1 and p2cwrite != -1 and p2cread != devnull_fd:
                    stack.callback(os.close, p2cread)
                if c2pwrite != -1 and c2pread != -1 and c2pwrite != devnull_fd:
                    stack.callback(os.close, c2pwrite)
                if errwrite != -1 and errread != -1 and errwrite != devnull_fd:
                    stack.callback(os.close, errwrite)

            if devnull_fd is not None:
                stack.callback(os.close, devnull_fd)

        # Prevent a double close of these handles/fds from __init__ on error.
        self._closed_child_pipe_fds = True

    @contextlib.contextmanager
    def _on_error_fd_closer(self):
        """Helper to ensure file descriptors opened in _get_handles are closed"""
        to_close = []
        try:
            yield to_close
        except:
            if hasattr(self, '_devnull'):
                to_close.append(self._devnull)
                del self._devnull
            for fd in to_close:
                try:
                    if _mswindows and isinstance(fd, Handle):
                        fd.Close()
                    else:
                        os.close(fd)
                except OSError:
                    pass
            raise

    if _mswindows:
        #
        # Windows methods
        #
        def _get_handles(self, stdin, stdout, stderr):
            """Construct and return tuple with IO objects:
            p2cread, p2cwrite, c2pread, c2pwrite, errread, errwrite
            """
            if stdin is None and stdout is None and stderr is None:
                return (-1, -1, -1, -1, -1, -1)

            p2cread, p2cwrite = -1, -1
            c2pread, c2pwrite = -1, -1
            errread, errwrite = -1, -1

            with self._on_error_fd_closer() as err_close_fds:
                if stdin is None:
                    p2cread = _winapi.GetStdHandle(_winapi.STD_INPUT_HANDLE)
                    if p2cread is None:
                        p2cread, _ = _winapi.CreatePipe(None, 0)
                        p2cread = Handle(p2cread)
                        err_close_fds.append(p2cread)
                        _winapi.CloseHandle(_)
                elif stdin == PIPE:
                    p2cread, p2cwrite = _winapi.CreatePipe(None, 0)
                    p2cread, p2cwrite = Handle(p2cread), Handle(p2cwrite)
                    err_close_fds.extend((p2cread, p2cwrite))
                elif stdin == DEVNULL:
                    p2cread = msvcrt.get_osfhandle(self._get_devnull())
                elif isinstance(stdin, int):
                    p2cread = msvcrt.get_osfhandle(stdin)
                else:
                    # Assuming file-like object
                    p2cread = msvcrt.get_osfhandle(stdin.fileno())
                p2cread = self._make_inheritable(p2cread)

                if stdout is None:
                    c2pwrite = _winapi.GetStdHandle(_winapi.STD_OUTPUT_HANDLE)
                    if c2pwrite is None:
                        _, c2pwrite = _winapi.CreatePipe(None, 0)
                        c2pwrite = Handle(c2pwrite)
                        err_close_fds.append(c2pwrite)
                        _winapi.CloseHandle(_)
                elif stdout == PIPE:
                    c2pread, c2pwrite = _winapi.CreatePipe(None, 0)
                    c2pread, c2pwrite = Handle(c2pread), Handle(c2pwrite)
                    err_close_fds.extend((c2pread, c2pwrite))
                elif stdout == DEVNULL:
                    c2pwrite = msvcrt.get_osfhandle(self._get_devnull())
                elif isinstance(stdout, int):
                    c2pwrite = msvcrt.get_osfhandle(stdout)
                else:
                    # Assuming file-like object
                    c2pwrite = msvcrt.get_osfhandle(stdout.fileno())
                c2pwrite = self._make_inheritable(c2pwrite)

                if stderr is None:
                    errwrite = _winapi.GetStdHandle(_winapi.STD_ERROR_HANDLE)
                    if errwrite is None:
                        _, errwrite = _winapi.CreatePipe(None, 0)
                        errwrite = Handle(errwrite)
                        err_close_fds.append(errwrite)
                        _winapi.CloseHandle(_)
                elif stderr == PIPE:
                    errread, errwrite = _winapi.CreatePipe(None, 0)
                    errread, errwrite = Handle(errread), Handle(errwrite)
                    err_close_fds.extend((errread, errwrite))
                elif stderr == STDOUT:
                    errwrite = c2pwrite
                elif stderr == DEVNULL:
                    errwrite = msvcrt.get_osfhandle(self._get_devnull())
                elif isinstance(stderr, int):
                    errwrite = msvcrt.get_osfhandle(stderr)
                else:
                    # Assuming file-like object
                    errwrite = msvcrt.get_osfhandle(stderr.fileno())
                errwrite = self._make_inheritable(errwrite)

            return (p2cread, p2cwrite,
                    c2pread, c2pwrite,
                    errread, errwrite)


        def _make_inheritable(self, handle):
            """Return a duplicate of handle, which is inheritable"""
            h = _winapi.DuplicateHandle(
                _winapi.GetCurrentProcess(), handle,
                _winapi.GetCurrentProcess(), 0, 1,
                _winapi.DUPLICATE_SAME_ACCESS)
            return Handle(h)


        def _filter_handle_list(self, handle_list):
            """Filter out console handles that can't be used
            in lpAttributeList["handle_list"] and make sure the list
            isn't empty. This also removes duplicate handles."""
            # An handle with it's lowest two bits set might be a special console
            # handle that if passed in lpAttributeList["handle_list"], will
            # cause it to fail.
            return list({handle for handle in handle_list
                         if handle & 0x3 != 0x3
                         or _winapi.GetFileType(handle) !=
                            _winapi.FILE_TYPE_CHAR})


        def _execute_child(self, args, executable, preexec_fn, close_fds,
                           pass_fds, cwd, env,
                           startupinfo, creationflags, shell,
                           p2cread, p2cwrite,
                           c2pread, c2pwrite,
                           errread, errwrite,
                           unused_restore_signals,
                           unused_gid, unused_gids, unused_uid,
                           unused_umask,
                           unused_start_new_session, unused_process_group):
            """Execute program (MS Windows version)"""

            assert not pass_fds, "pass_fds not supported on Windows."

            if isinstance(args, str):
                pass
            elif isinstance(args, bytes):
                if shell:
                    raise TypeError('bytes args is not allowed on Windows')
                args = list2cmdline([args])
            elif isinstance(args, os.PathLike):
                if shell:
                    raise TypeError('path-like args is not allowed when '
                                    'shell is true')
                args = list2cmdline([args])
            else:
                args = list2cmdline(args)

            if executable is not None:
                executable = os.fsdecode(executable)

            # Process startup details
            if startupinfo is None:
                startupinfo = STARTUPINFO()
            else:
                # bpo-34044: Copy STARTUPINFO since it is modified above,
                # so the caller can reuse it multiple times.
                startupinfo = startupinfo.copy()

            use_std_handles = -1 not in (p2cread, c2pwrite, errwrite)
            if use_std_handles:
                startupinfo.dwFlags |= _winapi.STARTF_USESTDHANDLES
                startupinfo.hStdInput = p2cread
                startupinfo.hStdOutput = c2pwrite
                startupinfo.hStdError = errwrite

            attribute_list = startupinfo.lpAttributeList
            have_handle_list = bool(attribute_list and
                                    "handle_list" in attribute_list and
                                    attribute_list["handle_list"])

            # If we were given an handle_list or need to create one
            if have_handle_list or (use_std_handles and close_fds):
                if attribute_list is None:
                    attribute_list = startupinfo.lpAttributeList = {}
                handle_list = attribute_list["handle_list"] = \
                    list(attribute_list.get("handle_list", []))

                if use_std_handles:
                    handle_list += [int(p2cread), int(c2pwrite), int(errwrite)]

                handle_list[:] = self._filter_handle_list(handle_list)

                if handle_list:
                    if not close_fds:
                        warnings.warn("startupinfo.lpAttributeList['handle_list'] "
                                      "overriding close_fds", RuntimeWarning)

                    # When using the handle_list we always request to inherit
                    # handles but the only handles that will be inherited are
                    # the ones in the handle_list
                    close_fds = False

            if shell:
                startupinfo.dwFlags |= _winapi.STARTF_USESHOWWINDOW
                startupinfo.wShowWindow = _winapi.SW_HIDE
                if not executable:
                    # gh-101283: without a fully-qualified path, before Windows
                    # checks the system directories, it first looks in the
                    # application directory, and also the current directory if
                    # NeedCurrentDirectoryForExePathW(ExeName) is true, so try
                    # to avoid executing unqualified "cmd.exe".
                    comspec = os.environ.get('ComSpec')
                    if not comspec:
                        system_root = os.environ.get('SystemRoot', '')
                        comspec = os.path.join(system_root, 'System32', 'cmd.exe')
                        if not os.path.isabs(comspec):
                            raise FileNotFoundError('shell not found: neither %ComSpec% nor %SystemRoot% is set')
                    if os.path.isabs(comspec):
                        executable = comspec
                else:
                    comspec = executable

                args = '{} /c "{}"'.format (comspec, args)

            if cwd is not None:
                cwd = os.fsdecode(cwd)

            sys.audit("subprocess.Popen", executable, args, cwd, env)

            # Start the process
            try:
                hp, ht, pid, tid = _winapi.CreateProcess(executable, args,
                                         # no special security
                                         None, None,
                                         int(not close_fds),
                                         creationflags,
                                         env,
                                         cwd,
                                         startupinfo)
            finally:
                # Child is launched. Close the parent's copy of those pipe
                # handles that only the child should have open.  You need
                # to make sure that no handles to the write end of the
                # output pipe are maintained in this process or else the
                # pipe will not close when the child process exits and the
                # ReadFile will hang.
                self._close_pipe_fds(p2cread, p2cwrite,
                                     c2pread, c2pwrite,
                                     errread, errwrite)

            # Retain the process handle, but close the thread handle
            self._child_created = True
            self._handle = Handle(hp)
            self.pid = pid
            _winapi.CloseHandle(ht)

        def _internal_poll(self, _deadstate=None,
                _WaitForSingleObject=_winapi.WaitForSingleObject,
                _WAIT_OBJECT_0=_winapi.WAIT_OBJECT_0,
                _GetExitCodeProcess=_winapi.GetExitCodeProcess):
            """Check if child process has terminated.  Returns returncode
            attribute.

            This method is called by __del__, so it can only refer to objects
            in its local scope.

            """
            if self.returncode is None:
                if _WaitForSingleObject(self._handle, 0) == _WAIT_OBJECT_0:
                    self.returncode = _GetExitCodeProcess(self._handle)
            return self.returncode


        def _wait(self, timeout):
            """Internal implementation of wait() on Windows."""
            if timeout is None:
                timeout_millis = _winapi.INFINITE
            elif timeout <= 0:
                timeout_millis = 0
            else:
                timeout_millis = int(timeout * 1000)
            if self.returncode is None:
                # API note: Returns immediately if timeout_millis == 0.
                result = _winapi.WaitForSingleObject(self._handle,
                                                     timeout_millis)
                if result == _winapi.WAIT_TIMEOUT:
                    raise TimeoutExpired(self.args, timeout)
                self.returncode = _winapi.GetExitCodeProcess(self._handle)
            return self.returncode


        def _readerthread(self, fh, buffer):
            buffer.append(fh.read())
            fh.close()


        def _communicate(self, input, endtime, orig_timeout):
            # Start reader threads feeding into a list hanging off of this
            # object, unless they've already been started.
            if self.stdout and not hasattr(self, "_stdout_buff"):
                self._stdout_buff = []
                self.stdout_thread = \
                        threading.Thread(target=self._readerthread,
                                         args=(self.stdout, self._stdout_buff))
                self.stdout_thread.daemon = True
                self.stdout_thread.start()
            if self.stderr and not hasattr(self, "_stderr_buff"):
                self._stderr_buff = []
                self.stderr_thread = \
                        threading.Thread(target=self._readerthread,
                                         args=(self.stderr, self._stderr_buff))
                self.stderr_thread.daemon = True
                self.stderr_thread.start()

            if self.stdin:
                self._stdin_write(input)

            # Wait for the reader threads, or time out.  If we time out, the
            # threads remain reading and the fds left open in case the user
            # calls communicate again.
            if self.stdout is not None:
                self.stdout_thread.join(self._remaining_time(endtime))
                if self.stdout_thread.is_alive():
                    raise TimeoutExpired(self.args, orig_timeout)
            if self.stderr is not None:
                self.stderr_thread.join(self._remaining_time(endtime))
                if self.stderr_thread.is_alive():
                    raise TimeoutExpired(self.args, orig_timeout)

            # Collect the output from and close both pipes, now that we know
            # both have been read successfully.
            stdout = None
            stderr = None
            if self.stdout:
                stdout = self._stdout_buff
                self.stdout.close()
            if self.stderr:
                stderr = self._stderr_buff
                self.stderr.close()

            # All data exchanged.  Translate lists into strings.
            stdout = stdout[0] if stdout else None
            stderr = stderr[0] if stderr else None

            return (stdout, stderr)

        def send_signal(self, sig):
            """Send a signal to the process."""
            # Don't signal a process that we know has already died.
            if self.returncode is not None:
                return

            # Lazy import to improve module import time
            import signal
            if sig == signal.SIGTERM:
                self.terminate()
            elif sig == signal.CTRL_C_EVENT:
                os.kill(self.pid, signal.CTRL_C_EVENT)
            elif sig == signal.CTRL_BREAK_EVENT:
                os.kill(self.pid, signal.CTRL_BREAK_EVENT)
            else:
                raise ValueError("Unsupported signal: {}".format(sig))

        def terminate(self):
            """Terminates the process."""
            # Don't terminate a process that we know has already died.
            if self.returncode is not None:
                return
            try:
                _winapi.TerminateProcess(self._handle, 1)
            except PermissionError:
                # ERROR_ACCESS_DENIED (winerror 5) is received when the
                # process already died.
                rc = _winapi.GetExitCodeProcess(self._handle)
                if rc == _winapi.STILL_ACTIVE:
                    raise
                self.returncode = rc

        kill = terminate

    else:
        #
        # POSIX methods
        #
        def _get_handles(self, stdin, stdout, stderr):
            """Construct and return tuple with IO objects:
            p2cread, p2cwrite, c2pread, c2pwrite, errread, errwrite
            """
            p2cread, p2cwrite = -1, -1
            c2pread, c2pwrite = -1, -1
            errread, errwrite = -1, -1

            with self._on_error_fd_closer() as err_close_fds:
                if stdin is None:
                    pass
                elif stdin == PIPE:
                    p2cread, p2cwrite = os.pipe()
                    err_close_fds.extend((p2cread, p2cwrite))
                    if self.pipesize > 0 and hasattr(fcntl, "F_SETPIPE_SZ"):
                        fcntl.fcntl(p2cwrite, fcntl.F_SETPIPE_SZ, self.pipesize)
                elif stdin == DEVNULL:
                    p2cread = self._get_devnull()
                elif isinstance(stdin, int):
                    p2cread = stdin
                else:
                    # Assuming file-like object
                    p2cread = stdin.fileno()

                if stdout is None:
                    pass
                elif stdout == PIPE:
                    c2pread, c2pwrite = os.pipe()
                    err_close_fds.extend((c2pread, c2pwrite))
                    if self.pipesize > 0 and hasattr(fcntl, "F_SETPIPE_SZ"):
                        fcntl.fcntl(c2pwrite, fcntl.F_SETPIPE_SZ, self.pipesize)
                elif stdout == DEVNULL:
                    c2pwrite = self._get_devnull()
                elif isinstance(stdout, int):
                    c2pwrite = stdout
                else:
                    # Assuming file-like object
                    c2pwrite = stdout.fileno()

                if stderr is None:
                    pass
                elif stderr == PIPE:
                    errread, errwrite = os.pipe()
                    err_close_fds.extend((errread, errwrite))
                    if self.pipesize > 0 and hasattr(fcntl, "F_SETPIPE_SZ"):
                        fcntl.fcntl(errwrite, fcntl.F_SETPIPE_SZ, self.pipesize)
                elif stderr == STDOUT:
                    if c2pwrite != -1:
                        errwrite = c2pwrite
                    else: # child's stdout is not set, use parent's stdout
                        errwrite = sys.__stdout__.fileno()
                elif stderr == DEVNULL:
                    errwrite = self._get_devnull()
                elif isinstance(stderr, int):
                    errwrite = stderr
                else:
                    # Assuming file-like object
                    errwrite = stderr.fileno()

            return (p2cread, p2cwrite,
                    c2pread, c2pwrite,
                    errread, errwrite)


        def _posix_spawn(self, args, executable, env, restore_signals, close_fds,
                         p2cread, p2cwrite,
                         c2pread, c2pwrite,
                         errread, errwrite):
            """Execute program using os.posix_spawn()."""
            kwargs = {}
            if restore_signals:
                # Lazy import to improve module import time
                import signal

                # See _Py_RestoreSignals() in Python/pylifecycle.c
                sigset = []
                for signame in ('SIGPIPE', 'SIGXFZ', 'SIGXFSZ'):
                    signum = getattr(signal, signame, None)
                    if signum is not None:
                        sigset.append(signum)
                kwargs['setsigdef'] = sigset

            file_actions = []
            for fd in (p2cwrite, c2pread, errread):
                if fd != -1:
                    file_actions.append((os.POSIX_SPAWN_CLOSE, fd))
            for fd, fd2 in (
                (p2cread, 0),
                (c2pwrite, 1),
                (errwrite, 2),
            ):
                if fd != -1:
                    file_actions.append((os.POSIX_SPAWN_DUP2, fd, fd2))

            if close_fds:
                file_actions.append((os.POSIX_SPAWN_CLOSEFROM, 3))

            if file_actions:
                kwargs['file_actions'] = file_actions

            self.pid = os.posix_spawn(executable, args, env, **kwargs)
            self._child_created = True

            self._close_pipe_fds(p2cread, p2cwrite,
                                 c2pread, c2pwrite,
                                 errread, errwrite)

        def _execute_child(self, args, executable, preexec_fn, close_fds,
                           pass_fds, cwd, env,
                           startupinfo, creationflags, shell,
                           p2cread, p2cwrite,
                           c2pread, c2pwrite,
                           errread, errwrite,
                           restore_signals,
                           gid, gids, uid, umask,
                           start_new_session, process_group):
            """Execute program (POSIX version)"""

            if isinstance(args, (str, bytes)):
                args = [args]
            elif isinstance(args, os.PathLike):
                if shell:
                    raise TypeError('path-like args is not allowed when '
                                    'shell is true')
                args = [args]
            else:
                args = list(args)

            if shell:
                # On Android the default shell is at '/system/bin/sh'.
                unix_shell = ('/system/bin/sh' if
                          hasattr(sys, 'getandroidapilevel') else '/bin/sh')
                args = [unix_shell, "-c"] + args
                if executable:
                    args[0] = executable

            if executable is None:
                executable = args[0]

            sys.audit("subprocess.Popen", executable, args, cwd, env)

            if (_USE_POSIX_SPAWN
                    and os.path.dirname(executable)
                    and preexec_fn is None
                    and (not close_fds or _HAVE_POSIX_SPAWN_CLOSEFROM)
                    and not pass_fds
                    and cwd is None
                    and (p2cread == -1 or p2cread > 2)
                    and (c2pwrite == -1 or c2pwrite > 2)
                    and (errwrite == -1 or errwrite > 2)
                    and not start_new_session
                    and process_group == -1
                    and gid is None
                    and gids is None
                    and uid is None
                    and umask < 0):
                self._posix_spawn(args, executable, env, restore_signals, close_fds,
                                  p2cread, p2cwrite,
                                  c2pread, c2pwrite,
                                  errread, errwrite)
                return

            orig_executable = executable

            # For transferring possible exec failure from child to parent.
            # Data format: "exception name:hex errno:description"
            # Pickle is not used; it is complex and involves memory allocation.
            errpipe_read, errpipe_write = os.pipe()
            # errpipe_write must not be in the standard io 0, 1, or 2 fd range.
            low_fds_to_close = []
            while errpipe_write < 3:
                low_fds_to_close.append(errpipe_write)
                errpipe_write = os.dup(errpipe_write)
            for low_fd in low_fds_to_close:
                os.close(low_fd)
            try:
                try:
                    # We must avoid complex work that could involve
                    # malloc or free in the child process to avoid
                    # potential deadlocks, thus we do all this here.
                    # and pass it to fork_exec()

                    if env is not None:
                        env_list = []
                        for k, v in env.items():
                            k = os.fsencode(k)
                            if b'=' in k:
                                raise ValueError("illegal environment variable name")
                            env_list.append(k + b'=' + os.fsencode(v))
                    else:
                        env_list = None  # Use execv instead of execve.
                    executable = os.fsencode(executable)
                    if os.path.dirname(executable):
                        executable_list = (executable,)
                    else:
                        # This matches the behavior of os._execvpe().
                        executable_list = tuple(
                            os.path.join(os.fsencode(dir), executable)
                            for dir in os.get_exec_path(env))
                    fds_to_keep = set(pass_fds)
                    fds_to_keep.add(errpipe_write)
                    self.pid = _fork_exec(
                            args, executable_list,
                            close_fds, tuple(sorted(map(int, fds_to_keep))),
                            cwd, env_list,
                            p2cread, p2cwrite, c2pread, c2pwrite,
                            errread, errwrite,
                            errpipe_read, errpipe_write,
                            restore_signals, start_new_session,
                            process_group, gid, gids, uid, umask,
                            preexec_fn, _USE_VFORK)
                    self._child_created = True
                finally:
                    # be sure the FD is closed no matter what
                    os.close(errpipe_write)

                self._close_pipe_fds(p2cread, p2cwrite,
                                     c2pread, c2pwrite,
                                     errread, errwrite)

                # Wait for exec to fail or succeed; possibly raising an
                # exception (limited in size)
                errpipe_data = bytearray()
                while True:
                    part = os.read(errpipe_read, 50000)
                    errpipe_data += part
                    if not part or len(errpipe_data) > 50000:
                        break
            finally:
                # be sure the FD is closed no matter what
                os.close(errpipe_read)

            if errpipe_data:
                try:
                    pid, sts = os.waitpid(self.pid, 0)
                    if pid == self.pid:
                        self._handle_exitstatus(sts)
                    else:
                        self.returncode = sys.maxsize
                except ChildProcessError:
                    pass

                try:
                    exception_name, hex_errno, err_msg = (
                            errpipe_data.split(b':', 2))
                    # The encoding here should match the encoding
                    # written in by the subprocess implementations
                    # like _posixsubprocess
                    err_msg = err_msg.decode()
                except ValueError:
                    exception_name = b'SubprocessError'
                    hex_errno = b'0'
                    err_msg = 'Bad exception data from child: {!r}'.format(
                                  bytes(errpipe_data))
                child_exception_type = getattr(
                        builtins, exception_name.decode('ascii'),
                        SubprocessError)
                if issubclass(child_exception_type, OSError) and hex_errno:
                    errno_num = int(hex_errno, 16)
                    if err_msg == "noexec:chdir":
                        err_msg = ""
                        # The error must be from chdir(cwd).
                        err_filename = cwd
                    elif err_msg == "noexec":
                        err_msg = ""
                        err_filename = None
                    else:
                        err_filename = orig_executable
                    if errno_num != 0:
                        err_msg = os.strerror(errno_num)
                    if err_filename is not None:
                        raise child_exception_type(errno_num, err_msg, err_filename)
                    else:
                        raise child_exception_type(errno_num, err_msg)
                raise child_exception_type(err_msg)


        def _handle_exitstatus(self, sts, _del_safe=_del_safe):
            """All callers to this function MUST hold self._waitpid_lock."""
            # This method is called (indirectly) by __del__, so it cannot
            # refer to anything outside of its local scope.
            if _del_safe.WIFSTOPPED(sts):
                self.returncode = -_del_safe.WSTOPSIG(sts)
            else:
                self.returncode = _del_safe.waitstatus_to_exitcode(sts)

        def _internal_poll(self, _deadstate=None, _del_safe=_del_safe):
            """Check if child process has terminated.  Returns returncode
            attribute.

            This method is called by __del__, so it cannot reference anything
            outside of the local scope (nor can any methods it calls).

            """
            if self.returncode is None:
                if not self._waitpid_lock.acquire(False):
                    # Something else is busy calling waitpid.  Don't allow two
                    # at once.  We know nothing yet.
                    return None
                try:
                    if self.returncode is not None:
                        return self.returncode  # Another thread waited.
                    pid, sts = _del_safe.waitpid(self.pid, _del_safe.WNOHANG)
                    if pid == self.pid:
                        self._handle_exitstatus(sts)
                except OSError as e:
                    if _deadstate is not None:
                        self.returncode = _deadstate
                    elif e.errno == _del_safe.ECHILD:
                        # This happens if SIGCLD is set to be ignored or
                        # waiting for child processes has otherwise been
                        # disabled for our process.  This child is dead, we
                        # can't get the status.
                        # http://bugs.python.org/issue15756
                        self.returncode = 0
                finally:
                    self._waitpid_lock.release()
            return self.returncode


        def _try_wait(self, wait_flags):
            """All callers to this function MUST hold self._waitpid_lock."""
            try:
                (pid, sts) = os.waitpid(self.pid, wait_flags)
            except ChildProcessError:
                # This happens if SIGCLD is set to be ignored or waiting
                # for child processes has otherwise been disabled for our
                # process.  This child is dead, we can't get the status.
                pid = self.pid
                sts = 0
            return (pid, sts)


        def _wait(self, timeout):
            """Internal implementation of wait() on POSIX."""
            if self.returncode is not None:
                return self.returncode

            if timeout is not None:
                endtime = _time() + timeout
                # Enter a busy loop if we have a timeout.  This busy loop was
                # cribbed from Lib/threading.py in Thread.wait() at r71065.
                delay = 0.0005 # 500 us -> initial delay of 1 ms
                while True:
                    if self._waitpid_lock.acquire(False):
                        try:
                            if self.returncode is not None:
                                break  # Another thread waited.
                            (pid, sts) = self._try_wait(os.WNOHANG)
                            assert pid == self.pid or pid == 0
                            if pid == self.pid:
                                self._handle_exitstatus(sts)
                                break
                        finally:
                            self._waitpid_lock.release()
                    remaining = self._remaining_time(endtime)
                    if remaining <= 0:
                        raise TimeoutExpired(self.args, timeout)
                    delay = min(delay * 2, remaining, .05)
                    time.sleep(delay)
            else:
                while self.returncode is None:
                    with self._waitpid_lock:
                        if self.returncode is not None:
                            break  # Another thread waited.
                        (pid, sts) = self._try_wait(0)
                        # Check the pid and loop as waitpid has been known to
                        # return 0 even without WNOHANG in odd situations.
                        # http://bugs.python.org/issue14396.
                        if pid == self.pid:
                            self._handle_exitstatus(sts)
            return self.returncode


        def _communicate(self, input, endtime, orig_timeout):
            if self.stdin and not self._communication_started:
                # Flush stdio buffer.  This might block, if the user has
                # been writing to .stdin in an uncontrolled fashion.
                try:
                    self.stdin.flush()
                except BrokenPipeError:
                    pass  # communicate() must ignore BrokenPipeError.
                if not input:
                    try:
                        self.stdin.close()
                    except BrokenPipeError:
                        pass  # communicate() must ignore BrokenPipeError.

            stdout = None
            stderr = None

            # Only create this mapping if we haven't already.
            if not self._communication_started:
                self._fileobj2output = {}
                if self.stdout:
                    self._fileobj2output[self.stdout] = []
                if self.stderr:
                    self._fileobj2output[self.stderr] = []

            if self.stdout:
                stdout = self._fileobj2output[self.stdout]
            if self.stderr:
                stderr = self._fileobj2output[self.stderr]

            self._save_input(input)

            if self._input:
                input_view = memoryview(self._input)

            with _PopenSelector() as selector:
                if self.stdin and input:
                    selector.register(self.stdin, selectors.EVENT_WRITE)
                if self.stdout and not self.stdout.closed:
                    selector.register(self.stdout, selectors.EVENT_READ)
                if self.stderr and not self.stderr.closed:
                    selector.register(self.stderr, selectors.EVENT_READ)

                while selector.get_map():
                    timeout = self._remaining_time(endtime)
                    if timeout is not None and timeout < 0:
                        self._check_timeout(endtime, orig_timeout,
                                            stdout, stderr,
                                            skip_check_and_raise=True)
                        raise RuntimeError(  # Impossible :)
                            '_check_timeout(..., skip_check_and_raise=True) '
                            'failed to raise TimeoutExpired.')

                    ready = selector.select(timeout)
                    self._check_timeout(endtime, orig_timeout, stdout, stderr)

                    # XXX Rewrite these to use non-blocking I/O on the file
                    # objects; they are no longer using C stdio!

                    for key, events in ready:
                        if key.fileobj is self.stdin:
                            chunk = input_view[self._input_offset :
                                               self._input_offset + _PIPE_BUF]
                            try:
                                self._input_offset += os.write(key.fd, chunk)
                            except BrokenPipeError:
                                selector.unregister(key.fileobj)
                                key.fileobj.close()
                            else:
                                if self._input_offset >= len(self._input):
                                    selector.unregister(key.fileobj)
                                    key.fileobj.close()
                        elif key.fileobj in (self.stdout, self.stderr):
                            data = os.read(key.fd, 32768)
                            if not data:
                                selector.unregister(key.fileobj)
                                key.fileobj.close()
                            self._fileobj2output[key.fileobj].append(data)

            self.wait(timeout=self._remaining_time(endtime))

            # All data exchanged.  Translate lists into strings.
            if stdout is not None:
                stdout = b''.join(stdout)
            if stderr is not None:
                stderr = b''.join(stderr)

            # Translate newlines, if requested.
            # This also turns bytes into strings.
            if self.text_mode:
                if stdout is not None:
                    stdout = self._translate_newlines(stdout,
                                                      self.stdout.encoding,
                                                      self.stdout.errors)
                if stderr is not None:
                    stderr = self._translate_newlines(stderr,
                                                      self.stderr.encoding,
                                                      self.stderr.errors)

            return (stdout, stderr)


        def _save_input(self, input):
            # This method is called from the _communicate_with_*() methods
            # so that if we time out while communicating, we can continue
            # sending input if we retry.
            if self.stdin and self._input is None:
                self._input_offset = 0
                self._input = input
                if input is not None and self.text_mode:
                    self._input = self._input.encode(self.stdin.encoding,
                                                     self.stdin.errors)


        def send_signal(self, sig):
            """Send a signal to the process."""
            # bpo-38630: Polling reduces the risk of sending a signal to the
            # wrong process if the process completed, the Popen.returncode
            # attribute is still None, and the pid has been reassigned
            # (recycled) to a new different process. This race condition can
            # happens in two cases.
            #
            # Case 1. Thread A calls Popen.poll(), thread B calls
            # Popen.send_signal(). In thread A, waitpid() succeed and returns
            # the exit status. Thread B calls kill() because poll() in thread A
            # did not set returncode yet. Calling poll() in thread B prevents
            # the race condition thanks to Popen._waitpid_lock.
            #
            # Case 2. waitpid(pid, 0) has been called directly, without
            # using Popen methods: returncode is still None is this case.
            # Calling Popen.poll() will set returncode to a default value,
            # since waitpid() fails with ProcessLookupError.
            self.poll()
            if self.returncode is not None:
                # Skip signalling a process that we know has already died.
                return

            # The race condition can still happen if the race condition
            # described above happens between the returncode test
            # and the kill() call.
            try:
                os.kill(self.pid, sig)
            except ProcessLookupError:
                # Suppress the race condition error; bpo-40550.
                pass

        def terminate(self):
            """Terminate the process with SIGTERM
            """
            # Lazy import to improve module import time
            import signal
            self.send_signal(signal.SIGTERM)

        def kill(self):
            """Kill the process with SIGKILL
            """
            # Lazy import to improve module import time
            import signal
            self.send_signal(signal.SIGKILL)
```
