## Supplementary software v0.2.1 for "Virtual control arms for paediatric myopia trials: external validation of axial-elongation models": symtable.py

```
"""Interface to the compiler's internal symbol tables"""

import _symtable
from _symtable import (USE, DEF_GLOBAL, DEF_NONLOCAL, DEF_LOCAL, DEF_PARAM,
     DEF_IMPORT, DEF_BOUND, DEF_ANNOT, SCOPE_OFF, SCOPE_MASK, FREE,
     LOCAL, GLOBAL_IMPLICIT, GLOBAL_EXPLICIT, CELL)

import weakref
from enum import StrEnum

__all__ = ["symtable", "SymbolTableType", "SymbolTable", "Class", "Function", "Symbol"]

def symtable(code, filename, compile_type):
    """ Return the toplevel *SymbolTable* for the source code.

    *filename* is the name of the file with the code
    and *compile_type* is the *compile()* mode argument.
    """
    top = _symtable.symtable(code, filename, compile_type)
    return _newSymbolTable(top, filename)

class SymbolTableFactory:
    def __init__(self):
        self.__memo = weakref.WeakValueDictionary()

    def new(self, table, filename):
        if table.type == _symtable.TYPE_FUNCTION:
            return Function(table, filename)
        if table.type == _symtable.TYPE_CLASS:
            return Class(table, filename)
        return SymbolTable(table, filename)

    def __call__(self, table, filename):
        key = table, filename
        obj = self.__memo.get(key, None)
        if obj is None:
            obj = self.__memo[key] = self.new(table, filename)
        return obj

_newSymbolTable = SymbolTableFactory()


class SymbolTableType(StrEnum):
    MODULE = "module"
    FUNCTION = "function"
    CLASS = "class"
    ANNOTATION = "annotation"
    TYPE_ALIAS = "type alias"
    TYPE_PARAMETERS = "type parameters"
    TYPE_VARIABLE = "type variable"


class SymbolTable:

    def __init__(self, raw_table, filename):
        self._table = raw_table
        self._filename = filename
        self._symbols = {}

    def __repr__(self):
        if self.__class__ == SymbolTable:
            kind = ""
        else:
            kind = "%s " % self.__class__.__name__

        if self._table.name == "top":
            return "<{0}SymbolTable for module {1}>".format(kind, self._filename)
        else:
            return "<{0}SymbolTable for {1} in {2}>".format(kind,
                                                            self._table.name,
                                                            self._filename)

    def get_type(self):
        """Return the type of the symbol table.

        The value returned is one of the values in
        the ``SymbolTableType`` enumeration.
        """
        if self._table.type == _symtable.TYPE_MODULE:
            return SymbolTableType.MODULE
        if self._table.type == _symtable.TYPE_FUNCTION:
            return SymbolTableType.FUNCTION
        if self._table.type == _symtable.TYPE_CLASS:
            return SymbolTableType.CLASS
        if self._table.type == _symtable.TYPE_ANNOTATION:
            return SymbolTableType.ANNOTATION
        if self._table.type == _symtable.TYPE_TYPE_ALIAS:
            return SymbolTableType.TYPE_ALIAS
        if self._table.type == _symtable.TYPE_TYPE_PARAMETERS:
            return SymbolTableType.TYPE_PARAMETERS
        if self._table.type == _symtable.TYPE_TYPE_VARIABLE:
            return SymbolTableType.TYPE_VARIABLE
        assert False, f"unexpected type: {self._table.type}"

    def get_id(self):
        """Return an identifier for the table.
        """
        return self._table.id

    def get_name(self):
        """Return the table's name.

        This corresponds to the name of the class, function
        or 'top' if the table is for a class, function or
        global respectively.
        """
        return self._table.name

    def get_lineno(self):
        """Return the number of the first line in the
        block for the table.
        """
        return self._table.lineno

    def is_optimized(self):
        """Return *True* if the locals in the table
        are optimizable.
        """
        return bool(self._table.type == _symtable.TYPE_FUNCTION)

    def is_nested(self):
        """Return *True* if the block is a nested class
        or function."""
        return bool(self._table.nested)

    def has_children(self):
        """Return *True* if the block has nested namespaces.
        """
        return bool(self._table.children)

    def get_identifiers(self):
        """Return a view object containing the names of symbols in the table.
        """
        return self._table.symbols.keys()

    def lookup(self, name):
        """Lookup a *name* in the table.

        Returns a *Symbol* instance.
        """
        sym = self._symbols.get(name)
        if sym is None:
            flags = self._table.symbols[name]
            namespaces = self.__check_children(name)
            module_scope = (self._table.name == "top")
            sym = self._symbols[name] = Symbol(name, flags, namespaces,
                                               module_scope=module_scope)
        return sym

    def get_symbols(self):
        """Return a list of *Symbol* instances for
        names in the table.
        """
        return [self.lookup(ident) for ident in self.get_identifiers()]

    def __check_children(self, name):
        return [_newSymbolTable(st, self._filename)
                for st in self._table.children
                if st.name == name]

    def get_children(self):
        """Return a list of the nested symbol tables.
        """
        return [_newSymbolTable(st, self._filename)
                for st in self._table.children]


class Function(SymbolTable):

    # Default values for instance variables
    __params = None
    __locals = None
    __frees = None
    __globals = None
    __nonlocals = None

    def __idents_matching(self, test_func):
        return tuple(ident for ident in self.get_identifiers()
                     if test_func(self._table.symbols[ident]))

    def get_parameters(self):
        """Return a tuple of parameters to the function.
        """
        if self.__params is None:
            self.__params = self.__idents_matching(lambda x:x & DEF_PARAM)
        return self.__params

    def get_locals(self):
        """Return a tuple of locals in the function.
        """
        if self.__locals is None:
            locs = (LOCAL, CELL)
            test = lambda x: ((x >> SCOPE_OFF) & SCOPE_MASK) in locs
            self.__locals = self.__idents_matching(test)
        return self.__locals

    def get_globals(self):
        """Return a tuple of globals in the function.
        """
        if self.__globals is None:
            glob = (GLOBAL_IMPLICIT, GLOBAL_EXPLICIT)
            test = lambda x:((x >> SCOPE_OFF) & SCOPE_MASK) in glob
            self.__globals = self.__idents_matching(test)
        return self.__globals

    def get_nonlocals(self):
        """Return a tuple of nonlocals in the function.
        """
        if self.__nonlocals is None:
            self.__nonlocals = self.__idents_matching(lambda x:x & DEF_NONLOCAL)
        return self.__nonlocals

    def get_frees(self):
        """Return a tuple of free variables in the function.
        """
        if self.__frees is None:
            is_free = lambda x:((x >> SCOPE_OFF) & SCOPE_MASK) == FREE
            self.__frees = self.__idents_matching(is_free)
        return self.__frees


class Class(SymbolTable):

    __methods = None

    def get_methods(self):
        """Return a tuple of methods declared in the class.
        """
        if self.__methods is None:
            d = {}

            def is_local_symbol(ident):
                flags = self._table.symbols.get(ident, 0)
                return ((flags >> SCOPE_OFF) & SCOPE_MASK) == LOCAL

            for st in self._table.children:
                # pick the function-like symbols that are local identifiers
                if is_local_symbol(st.name):
                    match st.type:
                        case _symtable.TYPE_FUNCTION:
                            # generators are of type TYPE_FUNCTION with a ".0"
                            # parameter as a first parameter (which makes them
                            # distinguishable from a function named 'genexpr')
                            if st.name == 'genexpr' and '.0' in st.varnames:
                                continue
                            d[st.name] = 1
                        case _symtable.TYPE_TYPE_PARAMETERS:
                            # Get the function-def block in the annotation
                            # scope 'st' with the same identifier, if any.
                            scope_name = st.name
                            for c in st.children:
                                if c.name == scope_name and c.type == _symtable.TYPE_FUNCTION:
                                    # A generic generator of type TYPE_FUNCTION
                                    # cannot be a direct child of 'st' (but it
                                    # can be a descendant), e.g.:
                                    #
                                    # class A:
                                    #   type genexpr[genexpr] = (x for x in [])
                                    assert scope_name != 'genexpr' or '.0' not in c.varnames
                                    d[scope_name] = 1
                                    break
            self.__methods = tuple(d)
        return self.__methods


class Symbol:

    def __init__(self, name, flags, namespaces=None, *, module_scope=False):
        self.__name = name
        self.__flags = flags
        self.__scope = (flags >> SCOPE_OFF) & SCOPE_MASK # like PyST_GetScope()
        self.__namespaces = namespaces or ()
        self.__module_scope = module_scope

    def __repr__(self):
        flags_str = '|'.join(self._flags_str())
        return f'<symbol {self.__name!r}: {self._scope_str()}, {flags_str}>'

    def _scope_str(self):
        return _scopes_value_to_name.get(self.__scope) or str(self.__scope)

    def _flags_str(self):
        for flagname, flagvalue in _flags:
            if self.__flags & flagvalue == flagvalue:
                yield flagname

    def get_name(self):
        """Return a name of a symbol.
        """
        return self.__name

    def is_referenced(self):
        """Return *True* if the symbol is used in
        its block.
        """
        return bool(self.__flags & _symtable.USE)

    def is_parameter(self):
        """Return *True* if the symbol is a parameter.
        """
        return bool(self.__flags & DEF_PARAM)

    def is_global(self):
        """Return *True* if the symbol is global.
        """
        return bool(self.__scope in (GLOBAL_IMPLICIT, GLOBAL_EXPLICIT)
                    or (self.__module_scope and self.__flags & DEF_BOUND))

    def is_nonlocal(self):
        """Return *True* if the symbol is nonlocal."""
        return bool(self.__flags & DEF_NONLOCAL)

    def is_declared_global(self):
        """Return *True* if the symbol is declared global
        with a global statement."""
        return bool(self.__scope == GLOBAL_EXPLICIT)

    def is_local(self):
        """Return *True* if the symbol is local.
        """
        return bool(self.__scope in (LOCAL, CELL)
                    or (self.__module_scope and self.__flags & DEF_BOUND))

    def is_annotated(self):
        """Return *True* if the symbol is annotated.
        """
        return bool(self.__flags & DEF_ANNOT)

    def is_free(self):
        """Return *True* if a referenced symbol is
        not assigned to.
        """
        return bool(self.__scope == FREE)

    def is_imported(self):
        """Return *True* if the symbol is created from
        an import statement.
        """
        return bool(self.__flags & DEF_IMPORT)

    def is_assigned(self):
        """Return *True* if a symbol is assigned to."""
        return bool(self.__flags & DEF_LOCAL)

    def is_namespace(self):
        """Returns *True* if name binding introduces new namespace.

        If the name is used as the target of a function or class
        statement, this will be true.

        Note that a single name can be bound to multiple objects.  If
        is_namespace() is true, the name may also be bound to other
        objects, like an int or list, that does not introduce a new
        namespace.
        """
        return bool(self.__namespaces)

    def get_namespaces(self):
        """Return a list of namespaces bound to this name"""
        return self.__namespaces

    def get_namespace(self):
        """Return the single namespace bound to this name.

        Raises ValueError if the name is bound to multiple namespaces
        or no namespace.
        """
        if len(self.__namespaces) == 0:
            raise ValueError("name is not bound to any namespaces")
        elif len(self.__namespaces) > 1:
            raise ValueError("name is bound to multiple namespaces")
        else:
            return self.__namespaces[0]


_flags = [('USE', USE)]
_flags.extend(kv for kv in globals().items() if kv[0].startswith('DEF_'))
_scopes_names = ('FREE', 'LOCAL', 'GLOBAL_IMPLICIT', 'GLOBAL_EXPLICIT', 'CELL')
_scopes_value_to_name = {globals()[n]: n for n in _scopes_names}


def main(args):
    import sys
    def print_symbols(table, level=0):
        indent = '    ' * level
        nested = "nested " if table.is_nested() else ""
        if table.get_type() == 'module':
            what = f'from file {table._filename!r}'
        else:
            what = f'{table.get_name()!r}'
        print(f'{indent}symbol table for {nested}{table.get_type()} {what}:')
        for ident in table.get_identifiers():
            symbol = table.lookup(ident)
            flags = ', '.join(symbol._flags_str()).lower()
            print(f'    {indent}{symbol._scope_str().lower()} symbol {symbol.get_name()!r}: {flags}')
        print()

        for table2 in table.get_children():
            print_symbols(table2, level + 1)

    for filename in args or ['-']:
        if filename == '-':
            src = sys.stdin.read()
            filename = '<stdin>'
        else:
            with open(filename, 'rb') as f:
                src = f.read()
        mod = symtable(src, filename, 'exec')
        print_symbols(mod)


if __name__ == "__main__":
    import sys
    main(sys.argv[1:])
```
