## Supplementary software v0.2.1 for "Virtual control arms for paediatric myopia trials: external validation of axial-elongation models": __init__.py

```
"""Access to Python's configuration information."""

import os
import sys
import threading
from os.path import realpath

__all__ = [
    'get_config_h_filename',
    'get_config_var',
    'get_config_vars',
    'get_makefile_filename',
    'get_path',
    'get_path_names',
    'get_paths',
    'get_platform',
    'get_python_version',
    'get_scheme_names',
    'parse_config_h',
]

# Keys for get_config_var() that are never converted to Python integers.
_ALWAYS_STR = {
    'IPHONEOS_DEPLOYMENT_TARGET',
    'MACOSX_DEPLOYMENT_TARGET',
}

_INSTALL_SCHEMES = {
    'posix_prefix': {
        'stdlib': '{installed_base}/{platlibdir}/{implementation_lower}{py_version_short}{abi_thread}',
        'platstdlib': '{platbase}/{platlibdir}/{implementation_lower}{py_version_short}{abi_thread}',
        'purelib': '{base}/lib/{implementation_lower}{py_version_short}{abi_thread}/site-packages',
        'platlib': '{platbase}/{platlibdir}/{implementation_lower}{py_version_short}{abi_thread}/site-packages',
        'include':
            '{installed_base}/include/{implementation_lower}{py_version_short}{abiflags}',
        'platinclude':
            '{installed_platbase}/include/{implementation_lower}{py_version_short}{abiflags}',
        'scripts': '{base}/bin',
        'data': '{base}',
        },
    'posix_home': {
        'stdlib': '{installed_base}/lib/{implementation_lower}',
        'platstdlib': '{base}/lib/{implementation_lower}',
        'purelib': '{base}/lib/{implementation_lower}',
        'platlib': '{base}/lib/{implementation_lower}',
        'include': '{installed_base}/include/{implementation_lower}',
        'platinclude': '{installed_base}/include/{implementation_lower}',
        'scripts': '{base}/bin',
        'data': '{base}',
        },
    'nt': {
        'stdlib': '{installed_base}/Lib',
        'platstdlib': '{base}/Lib',
        'purelib': '{base}/Lib/site-packages',
        'platlib': '{base}/Lib/site-packages',
        'include': '{installed_base}/Include',
        'platinclude': '{installed_base}/Include',
        'scripts': '{base}/Scripts',
        'data': '{base}',
        },

    # Downstream distributors can overwrite the default install scheme.
    # This is done to support downstream modifications where distributors change
    # the installation layout (eg. different site-packages directory).
    # So, distributors will change the default scheme to one that correctly
    # represents their layout.
    # This presents an issue for projects/people that need to bootstrap virtual
    # environments, like virtualenv. As distributors might now be customizing
    # the default install scheme, there is no guarantee that the information
    # returned by sysconfig.get_default_scheme/get_paths is correct for
    # a virtual environment, the only guarantee we have is that it is correct
    # for the *current* environment. When bootstrapping a virtual environment,
    # we need to know its layout, so that we can place the files in the
    # correct locations.
    # The "*_venv" install scheme is a scheme to bootstrap virtual environments,
    # essentially identical to the default posix_prefix/nt schemes.
    # Downstream distributors who patch posix_prefix/nt scheme are encouraged to
    # leave the following schemes unchanged
    'posix_venv': {
        'stdlib': '{installed_base}/{platlibdir}/{implementation_lower}{py_version_short}{abi_thread}',
        'platstdlib': '{platbase}/{platlibdir}/{implementation_lower}{py_version_short}{abi_thread}',
        'purelib': '{base}/lib/{implementation_lower}{py_version_short}{abi_thread}/site-packages',
        'platlib': '{platbase}/{platlibdir}/{implementation_lower}{py_version_short}{abi_thread}/site-packages',
        'include':
            '{installed_base}/include/{implementation_lower}{py_version_short}{abiflags}',
        'platinclude':
            '{installed_platbase}/include/{implementation_lower}{py_version_short}{abiflags}',
        'scripts': '{base}/bin',
        'data': '{base}',
        },
    'nt_venv': {
        'stdlib': '{installed_base}/Lib',
        'platstdlib': '{base}/Lib',
        'purelib': '{base}/Lib/site-packages',
        'platlib': '{base}/Lib/site-packages',
        'include': '{installed_base}/Include',
        'platinclude': '{installed_base}/Include',
        'scripts': '{base}/Scripts',
        'data': '{base}',
        },
    }

# For the OS-native venv scheme, we essentially provide an alias:
if os.name == 'nt':
    _INSTALL_SCHEMES['venv'] = _INSTALL_SCHEMES['nt_venv']
else:
    _INSTALL_SCHEMES['venv'] = _INSTALL_SCHEMES['posix_venv']

def _get_implementation():
    return 'Python'

# NOTE: site.py has copy of this function.
# Sync it when modify this function.
def _getuserbase():
    env_base = os.environ.get("PYTHONUSERBASE", None)
    if env_base:
        return env_base

    # Emscripten, iOS, tvOS, VxWorks, WASI, and watchOS have no home directories
    if sys.platform in {"emscripten", "ios", "tvos", "vxworks", "wasi", "watchos"}:
        return None

    def joinuser(*args):
        return os.path.expanduser(os.path.join(*args))

    if os.name == "nt":
        base = os.environ.get("APPDATA") or "~"
        return joinuser(base,  _get_implementation())

    if sys.platform == "darwin" and sys._framework:
        return joinuser("~", "Library", sys._framework,
                        f"{sys.version_info[0]}.{sys.version_info[1]}")

    return joinuser("~", ".local")

_HAS_USER_BASE = (_getuserbase() is not None)

if _HAS_USER_BASE:
    _INSTALL_SCHEMES |= {
        # NOTE: When modifying "purelib" scheme, update site._get_path() too.
        'nt_user': {
            'stdlib': '{userbase}/{implementation}{py_version_nodot_plat}',
            'platstdlib': '{userbase}/{implementation}{py_version_nodot_plat}',
            'purelib': '{userbase}/{implementation}{py_version_nodot_plat}/site-packages',
            'platlib': '{userbase}/{implementation}{py_version_nodot_plat}/site-packages',
            'include': '{userbase}/{implementation}{py_version_nodot_plat}/Include',
            'scripts': '{userbase}/{implementation}{py_version_nodot_plat}/Scripts',
            'data': '{userbase}',
            },
        'posix_user': {
            'stdlib': '{userbase}/{platlibdir}/{implementation_lower}{py_version_short}{abi_thread}',
            'platstdlib': '{userbase}/{platlibdir}/{implementation_lower}{py_version_short}{abi_thread}',
            'purelib': '{userbase}/lib/{implementation_lower}{py_version_short}{abi_thread}/site-packages',
            'platlib': '{userbase}/lib/{implementation_lower}{py_version_short}{abi_thread}/site-packages',
            'include': '{userbase}/include/{implementation_lower}{py_version_short}{abi_thread}',
            'scripts': '{userbase}/bin',
            'data': '{userbase}',
            },
        'osx_framework_user': {
            'stdlib': '{userbase}/lib/{implementation_lower}',
            'platstdlib': '{userbase}/lib/{implementation_lower}',
            'purelib': '{userbase}/lib/{implementation_lower}/site-packages',
            'platlib': '{userbase}/lib/{implementation_lower}/site-packages',
            'include': '{userbase}/include/{implementation_lower}{py_version_short}',
            'scripts': '{userbase}/bin',
            'data': '{userbase}',
            },
    }

_SCHEME_KEYS = ('stdlib', 'platstdlib', 'purelib', 'platlib', 'include',
                'scripts', 'data')

_PY_VERSION = sys.version.split()[0]
_PY_VERSION_SHORT = f'{sys.version_info[0]}.{sys.version_info[1]}'
_PY_VERSION_SHORT_NO_DOT = f'{sys.version_info[0]}{sys.version_info[1]}'
_BASE_PREFIX = os.path.normpath(sys.base_prefix)
_BASE_EXEC_PREFIX = os.path.normpath(sys.base_exec_prefix)
# Mutex guarding initialization of _CONFIG_VARS.
_CONFIG_VARS_LOCK = threading.RLock()
_CONFIG_VARS = None
# True iff _CONFIG_VARS has been fully initialized.
_CONFIG_VARS_INITIALIZED = False
_USER_BASE = None


def _safe_realpath(path):
    try:
        return realpath(path)
    except OSError:
        return path

if sys.executable:
    _PROJECT_BASE = os.path.dirname(_safe_realpath(sys.executable))
else:
    # sys.executable can be empty if argv[0] has been changed and Python is
    # unable to retrieve the real program name
    _PROJECT_BASE = _safe_realpath(os.getcwd())

# In a virtual environment, `sys._home` gives us the target directory
# `_PROJECT_BASE` for the executable that created it when the virtual
# python is an actual executable ('venv --copies' or Windows).
_sys_home = getattr(sys, '_home', None)
if _sys_home:
    _PROJECT_BASE = _sys_home

if os.name == 'nt':
    # In a source build, the executable is in a subdirectory of the root
    # that we want (<root>\PCbuild\<platname>).
    # `_BASE_PREFIX` is used as the base installation is where the source
    # will be.  The realpath is needed to prevent mount point confusion
    # that can occur with just string comparisons.
    if _safe_realpath(_PROJECT_BASE).startswith(
            _safe_realpath(f'{_BASE_PREFIX}\\PCbuild')):
        _PROJECT_BASE = _BASE_PREFIX

# set for cross builds
if "_PYTHON_PROJECT_BASE" in os.environ:
    _PROJECT_BASE = _safe_realpath(os.environ["_PYTHON_PROJECT_BASE"])

def is_python_build(check_home=None):
    if check_home is not None:
        import warnings
        warnings.warn("check_home argument is deprecated and ignored.",
                      DeprecationWarning, stacklevel=2)
    for fn in ("Setup", "Setup.local"):
        if os.path.isfile(os.path.join(_PROJECT_BASE, "Modules", fn)):
            return True
    return False

_PYTHON_BUILD = is_python_build()

if _PYTHON_BUILD:
    for scheme in ('posix_prefix', 'posix_home'):
        # On POSIX-y platforms, Python will:
        # - Build from .h files in 'headers' (which is only added to the
        #   scheme when building CPython)
        # - Install .h files to 'include'
        scheme = _INSTALL_SCHEMES[scheme]
        scheme['headers'] = scheme['include']
        scheme['include'] = '{srcdir}/Include'
        scheme['platinclude'] = '{projectbase}/.'
    del scheme


def _subst_vars(s, local_vars):
    try:
        return s.format(**local_vars)
    except KeyError as var:
        try:
            return s.format(**os.environ)
        except KeyError:
            raise AttributeError(f'{var}') from None

def _extend_dict(target_dict, other_dict):
    target_keys = target_dict.keys()
    for key, value in other_dict.items():
        if key in target_keys:
            continue
        target_dict[key] = value


def _expand_vars(scheme, vars):
    res = {}
    if vars is None:
        vars = {}
    _extend_dict(vars, get_config_vars())
    if os.name == 'nt':
        # On Windows we want to substitute 'lib' for schemes rather
        # than the native value (without modifying vars, in case it
        # was passed in)
        vars = vars | {'platlibdir': 'lib'}

    for key, value in _INSTALL_SCHEMES[scheme].items():
        if os.name in ('posix', 'nt'):
            value = os.path.expanduser(value)
        res[key] = os.path.normpath(_subst_vars(value, vars))
    return res


def _get_preferred_schemes():
    if os.name == 'nt':
        return {
            'prefix': 'nt',
            'home': 'posix_home',
            'user': 'nt_user',
        }
    if sys.platform == 'darwin' and sys._framework:
        return {
            'prefix': 'posix_prefix',
            'home': 'posix_home',
            'user': 'osx_framework_user',
        }

    return {
        'prefix': 'posix_prefix',
        'home': 'posix_home',
        'user': 'posix_user',
    }


def get_preferred_scheme(key):
    if key == 'prefix' and sys.prefix != sys.base_prefix:
        return 'venv'
    scheme = _get_preferred_schemes()[key]
    if scheme not in _INSTALL_SCHEMES:
        raise ValueError(
            f"{key!r} returned {scheme!r}, which is not a valid scheme "
            f"on this platform"
        )
    return scheme


def get_default_scheme():
    return get_preferred_scheme('prefix')


def get_makefile_filename():
    """Return the path of the Makefile."""
    if _PYTHON_BUILD:
        return os.path.join(_PROJECT_BASE, "Makefile")
    if hasattr(sys, 'abiflags'):
        config_dir_name = f'config-{_PY_VERSION_SHORT}{sys.abiflags}'
    else:
        config_dir_name = 'config'
    if hasattr(sys.implementation, '_multiarch'):
        config_dir_name += f'-{sys.implementation._multiarch}'
    return os.path.join(get_path('stdlib'), config_dir_name, 'Makefile')


def _get_sysconfigdata_name():
    multiarch = getattr(sys.implementation, '_multiarch', '')
    return os.environ.get(
        '_PYTHON_SYSCONFIGDATA_NAME',
        f'_sysconfigdata_{sys.abiflags}_{sys.platform}_{multiarch}',
    )

def _init_posix(vars):
    """Initialize the module as appropriate for POSIX systems."""
    # _sysconfigdata is generated at build time, see _generate_posix_vars()
    name = _get_sysconfigdata_name()

    # For cross builds, the path to the target's sysconfigdata must be specified
    # so it can be imported. It cannot be in PYTHONPATH, as foreign modules in
    # sys.path can cause crashes when loaded by the host interpreter.
    # Rely on truthiness as a valueless env variable is still an empty string.
    # See OS X note in _generate_posix_vars re _sysconfigdata.
    if (path := os.environ.get('_PYTHON_SYSCONFIGDATA_PATH')):
        from importlib.machinery import FileFinder, SourceFileLoader, SOURCE_SUFFIXES
        from importlib.util import module_from_spec
        spec = FileFinder(path, (SourceFileLoader, SOURCE_SUFFIXES)).find_spec(name)
        _temp = module_from_spec(spec)
        spec.loader.exec_module(_temp)
    else:
        _temp = __import__(name, globals(), locals(), ['build_time_vars'], 0)
    build_time_vars = _temp.build_time_vars
    vars.update(build_time_vars)

def _init_non_posix(vars):
    """Initialize the module as appropriate for NT"""
    # set basic install directories
    import _winapi
    import _sysconfig
    vars['LIBDEST'] = get_path('stdlib')
    vars['BINLIBDEST'] = get_path('platstdlib')
    vars['INCLUDEPY'] = get_path('include')

    # Add EXT_SUFFIX, SOABI, and Py_GIL_DISABLED
    vars.update(_sysconfig.config_vars())

    vars['LIBDIR'] = _safe_realpath(os.path.join(get_config_var('installed_base'), 'libs'))
    if hasattr(sys, 'dllhandle'):
        dllhandle = _winapi.GetModuleFileName(sys.dllhandle)
        vars['LIBRARY'] = os.path.basename(_safe_realpath(dllhandle))
        vars['LDLIBRARY'] = vars['LIBRARY']
    vars['EXE'] = '.exe'
    vars['VERSION'] = _PY_VERSION_SHORT_NO_DOT
    vars['BINDIR'] = os.path.dirname(_safe_realpath(sys.executable))
    vars['TZPATH'] = ''

#
# public APIs
#


def parse_config_h(fp, vars=None):
    """Parse a config.h-style file.

    A dictionary containing name/value pairs is returned.  If an
    optional dictionary is passed in as the second argument, it is
    used instead of a new dictionary.
    """
    if vars is None:
        vars = {}
    import re
    define_rx = re.compile("#define ([A-Z][A-Za-z0-9_]+) (.*)\n")
    undef_rx = re.compile("/[*] #undef ([A-Z][A-Za-z0-9_]+) [*]/\n")

    while True:
        line = fp.readline()
        if not line:
            break
        m = define_rx.match(line)
        if m:
            n, v = m.group(1, 2)
            try:
                if n in _ALWAYS_STR:
                    raise ValueError
                v = int(v)
            except ValueError:
                pass
            vars[n] = v
        else:
            m = undef_rx.match(line)
            if m:
                vars[m.group(1)] = 0
    return vars


def get_config_h_filename():
    """Return the path of pyconfig.h."""
    if _PYTHON_BUILD:
        if os.name == "nt":
            inc_dir = os.path.dirname(sys._base_executable)
        else:
            inc_dir = _PROJECT_BASE
    else:
        inc_dir = get_path('platinclude')
    return os.path.join(inc_dir, 'pyconfig.h')


def get_scheme_names():
    """Return a tuple containing the schemes names."""
    return tuple(sorted(_INSTALL_SCHEMES))


def get_path_names():
    """Return a tuple containing the paths names."""
    return _SCHEME_KEYS


def get_paths(scheme=get_default_scheme(), vars=None, expand=True):
    """Return a mapping containing an install scheme.

    ``scheme`` is the install scheme name. If not provided, it will
    return the default scheme for the current platform.
    """
    if expand:
        return _expand_vars(scheme, vars)
    else:
        return _INSTALL_SCHEMES[scheme]


def get_path(name, scheme=get_default_scheme(), vars=None, expand=True):
    """Return a path corresponding to the scheme.

    ``scheme`` is the install scheme name.
    """
    return get_paths(scheme, vars, expand)[name]


def _init_config_vars():
    global _CONFIG_VARS
    _CONFIG_VARS = {}
    # Normalized versions of prefix and exec_prefix are handy to have;
    # in fact, these are the standard versions used most places in the
    # Distutils.
    _PREFIX = os.path.normpath(sys.prefix)
    _EXEC_PREFIX = os.path.normpath(sys.exec_prefix)
    _CONFIG_VARS['prefix'] = _PREFIX  # FIXME: This gets overwriten by _init_posix.
    _CONFIG_VARS['exec_prefix'] = _EXEC_PREFIX  # FIXME: This gets overwriten by _init_posix.
    _CONFIG_VARS['py_version'] = _PY_VERSION
    _CONFIG_VARS['py_version_short'] = _PY_VERSION_SHORT
    _CONFIG_VARS['py_version_nodot'] = _PY_VERSION_SHORT_NO_DOT
    _CONFIG_VARS['installed_base'] = _BASE_PREFIX
    _CONFIG_VARS['base'] = _PREFIX
    _CONFIG_VARS['installed_platbase'] = _BASE_EXEC_PREFIX
    _CONFIG_VARS['platbase'] = _EXEC_PREFIX
    _CONFIG_VARS['projectbase'] = _PROJECT_BASE
    _CONFIG_VARS['platlibdir'] = sys.platlibdir
    _CONFIG_VARS['implementation'] = _get_implementation()
    _CONFIG_VARS['implementation_lower'] = _get_implementation().lower()
    try:
        _CONFIG_VARS['abiflags'] = sys.abiflags
    except AttributeError:
        # sys.abiflags may not be defined on all platforms.
        _CONFIG_VARS['abiflags'] = ''
    try:
        _CONFIG_VARS['py_version_nodot_plat'] = sys.winver.replace('.', '')
    except AttributeError:
        _CONFIG_VARS['py_version_nodot_plat'] = ''

    if os.name == 'nt':
        _init_non_posix(_CONFIG_VARS)
        _CONFIG_VARS['VPATH'] = sys._vpath
    if os.name == 'posix':
        _init_posix(_CONFIG_VARS)
    if _HAS_USER_BASE:
        # Setting 'userbase' is done below the call to the
        # init function to enable using 'get_config_var' in
        # the init-function.
        _CONFIG_VARS['userbase'] = _getuserbase()

    # e.g., 't' for free-threaded or '' for default build
    _CONFIG_VARS['abi_thread'] = 't' if _CONFIG_VARS.get('Py_GIL_DISABLED') else ''

    # Always convert srcdir to an absolute path
    srcdir = _CONFIG_VARS.get('srcdir', _PROJECT_BASE)
    if os.name == 'posix':
        if _PYTHON_BUILD:
            # If srcdir is a relative path (typically '.' or '..')
            # then it should be interpreted relative to the directory
            # containing Makefile.
            base = os.path.dirname(get_makefile_filename())
            srcdir = os.path.join(base, srcdir)
        else:
            # srcdir is not meaningful since the installation is
            # spread about the filesystem.  We choose the
            # directory containing the Makefile since we know it
            # exists.
            srcdir = os.path.dirname(get_makefile_filename())
    _CONFIG_VARS['srcdir'] = _safe_realpath(srcdir)

    # OS X platforms require special customization to handle
    # multi-architecture, multi-os-version installers
    if sys.platform == 'darwin':
        import _osx_support
        _osx_support.customize_config_vars(_CONFIG_VARS)

    global _CONFIG_VARS_INITIALIZED
    _CONFIG_VARS_INITIALIZED = True


def get_config_vars(*args):
    """With no arguments, return a dictionary of all configuration
    variables relevant for the current platform.

    On Unix, this means every variable defined in Python's installed Makefile;
    On Windows it's a much smaller set.

    With arguments, return a list of values that result from looking up
    each argument in the configuration variable dictionary.
    """
    global _CONFIG_VARS_INITIALIZED

    # Avoid claiming the lock once initialization is complete.
    if not _CONFIG_VARS_INITIALIZED:
        with _CONFIG_VARS_LOCK:
            # Test again with the lock held to avoid races. Note that
            # we test _CONFIG_VARS here, not _CONFIG_VARS_INITIALIZED,
            # to ensure that recursive calls to get_config_vars()
            # don't re-enter init_config_vars().
            if _CONFIG_VARS is None:
                _init_config_vars()
    else:
        # If the site module initialization happened after _CONFIG_VARS was
        # initialized, a virtual environment might have been activated, resulting in
        # variables like sys.prefix changing their value, so we need to re-init the
        # config vars (see GH-126789).
        if _CONFIG_VARS['base'] != os.path.normpath(sys.prefix):
            with _CONFIG_VARS_LOCK:
                _CONFIG_VARS_INITIALIZED = False
                _init_config_vars()

    if args:
        vals = []
        for name in args:
            vals.append(_CONFIG_VARS.get(name))
        return vals
    else:
        return _CONFIG_VARS


def get_config_var(name):
    """Return the value of a single variable using the dictionary returned by
    'get_config_vars()'.

    Equivalent to get_config_vars().get(name)
    """
    return get_config_vars().get(name)


def get_platform():
    """Return a string that identifies the current platform.

    This is used mainly to distinguish platform-specific build directories and
    platform-specific built distributions.  Typically includes the OS name and
    version and the architecture (as supplied by 'os.uname()'), although the
    exact information included depends on the OS; on Linux, the kernel version
    isn't particularly important.

    Examples of returned values:
       linux-i586
       linux-alpha (?)
       solaris-2.6-sun4u

    Windows will return one of:
       win-amd64 (64-bit Windows on AMD64 (aka x86_64, Intel64, EM64T, etc)
       win-arm64 (64-bit Windows on ARM64 (aka AArch64)
       win32 (all others - specifically, sys.platform is returned)

    For other non-POSIX platforms, currently just returns 'sys.platform'.

    """
    if os.name == 'nt':
        if 'amd64' in sys.version.lower():
            return 'win-amd64'
        if '(arm)' in sys.version.lower():
            return 'win-arm32'
        if '(arm64)' in sys.version.lower():
            return 'win-arm64'
        return sys.platform

    if os.name != "posix" or not hasattr(os, 'uname'):
        # XXX what about the architecture? NT is Intel or Alpha
        return sys.platform

    # Set for cross builds explicitly
    if "_PYTHON_HOST_PLATFORM" in os.environ:
        return os.environ["_PYTHON_HOST_PLATFORM"]

    # Try to distinguish various flavours of Unix
    osname, host, release, version, machine = os.uname()

    # Convert the OS name to lowercase, remove '/' characters, and translate
    # spaces (for "Power Macintosh")
    osname = osname.lower().replace('/', '')
    machine = machine.replace(' ', '_')
    machine = machine.replace('/', '-')

    if osname[:5] == "linux":
        if sys.platform == "android":
            osname = "android"
            release = get_config_var("ANDROID_API_LEVEL")

            # Wheel tags use the ABI names from Android's own tools.
            machine = {
                "x86_64": "x86_64",
                "i686": "x86",
                "aarch64": "arm64_v8a",
                "armv7l": "armeabi_v7a",
            }[machine]
        else:
            # At least on Linux/Intel, 'machine' is the processor --
            # i386, etc.
            # XXX what about Alpha, SPARC, etc?
            return  f"{osname}-{machine}"
    elif osname[:5] == "sunos":
        if release[0] >= "5":           # SunOS 5 == Solaris 2
            osname = "solaris"
            release = f"{int(release[0]) - 3}.{release[2:]}"
            # We can't use "platform.architecture()[0]" because a
            # bootstrap problem. We use a dict to get an error
            # if some suspicious happens.
            bitness = {2147483647:"32bit", 9223372036854775807:"64bit"}
            machine += f".{bitness[sys.maxsize]}"
        # fall through to standard osname-release-machine representation
    elif osname[:3] == "aix":
        from _aix_support import aix_platform
        return aix_platform()
    elif osname[:6] == "cygwin":
        osname = "cygwin"
        import re
        rel_re = re.compile(r'[\d.]+')
        m = rel_re.match(release)
        if m:
            release = m.group()
    elif osname[:6] == "darwin":
        if sys.platform == "ios":
            release = get_config_vars().get("IPHONEOS_DEPLOYMENT_TARGET", "13.0")
            osname = sys.platform
            machine = sys.implementation._multiarch
        else:
            import _osx_support
            osname, release, machine = _osx_support.get_platform_osx(
                                                get_config_vars(),
                                                osname, release, machine)

    return f"{osname}-{release}-{machine}"


def get_python_version():
    return _PY_VERSION_SHORT


def _get_python_version_abi():
    return _PY_VERSION_SHORT + get_config_var("abi_thread")


def expand_makefile_vars(s, vars):
    """Expand Makefile-style variables -- "${foo}" or "$(foo)" -- in
    'string' according to 'vars' (a dictionary mapping variable names to
    values).  Variables not present in 'vars' are silently expanded to the
    empty string.  The variable values in 'vars' should not contain further
    variable expansions; if 'vars' is the output of 'parse_makefile()',
    you're fine.  Returns a variable-expanded version of 's'.
    """
    import re

    _findvar1_rx = r"\$\(([A-Za-z][A-Za-z0-9_]*)\)"
    _findvar2_rx = r"\${([A-Za-z][A-Za-z0-9_]*)}"

    # This algorithm does multiple expansion, so if vars['foo'] contains
    # "${bar}", it will expand ${foo} to ${bar}, and then expand
    # ${bar}... and so forth.  This is fine as long as 'vars' comes from
    # 'parse_makefile()', which takes care of such expansions eagerly,
    # according to make's variable expansion semantics.

    while True:
        m = re.search(_findvar1_rx, s) or re.search(_findvar2_rx, s)
        if m:
            (beg, end) = m.span()
            s = s[0:beg] + vars.get(m.group(1)) + s[end:]
        else:
            break
    return s
```
