## Supplementary software v0.2.1 for "Virtual control arms for paediatric myopia trials: external validation of axial-elongation models": __main__.py

```
import os
import sys
from sysconfig import (
    _ALWAYS_STR,
    _PYTHON_BUILD,
    _get_sysconfigdata_name,
    get_config_h_filename,
    get_config_vars,
    get_default_scheme,
    get_makefile_filename,
    get_paths,
    get_platform,
    get_python_version,
    parse_config_h,
)


# Regexes needed for parsing Makefile (and similar syntaxes,
# like old-style Setup files).
_variable_rx = r"([a-zA-Z][a-zA-Z0-9_]+)\s*=\s*(.*)"
_findvar1_rx = r"\$\(([A-Za-z][A-Za-z0-9_]*)\)"
_findvar2_rx = r"\${([A-Za-z][A-Za-z0-9_]*)}"


def _parse_makefile(filename, vars=None, keep_unresolved=True):
    """Parse a Makefile-style file.

    A dictionary containing name/value pairs is returned.  If an
    optional dictionary is passed in as the second argument, it is
    used instead of a new dictionary.
    """
    import re

    if vars is None:
        vars = {}
    done = {}
    notdone = {}

    with open(filename, encoding=sys.getfilesystemencoding(),
              errors="surrogateescape") as f:
        lines = f.readlines()

    for line in lines:
        if line.startswith('#') or line.strip() == '':
            continue
        m = re.match(_variable_rx, line)
        if m:
            n, v = m.group(1, 2)
            v = v.strip()
            # `$$' is a literal `$' in make
            tmpv = v.replace('$$', '')

            if "$" in tmpv:
                notdone[n] = v
            else:
                try:
                    if n in _ALWAYS_STR:
                        raise ValueError

                    v = int(v)
                except ValueError:
                    # insert literal `$'
                    done[n] = v.replace('$$', '$')
                else:
                    done[n] = v

    # do variable interpolation here
    variables = list(notdone.keys())

    # Variables with a 'PY_' prefix in the makefile. These need to
    # be made available without that prefix through sysconfig.
    # Special care is needed to ensure that variable expansion works, even
    # if the expansion uses the name without a prefix.
    renamed_variables = ('CFLAGS', 'LDFLAGS', 'CPPFLAGS')

    while len(variables) > 0:
        for name in tuple(variables):
            value = notdone[name]
            m1 = re.search(_findvar1_rx, value)
            m2 = re.search(_findvar2_rx, value)
            if m1 and m2:
                m = m1 if m1.start() < m2.start() else m2
            else:
                m = m1 if m1 else m2
            if m is not None:
                n = m.group(1)
                found = True
                if n in done:
                    item = str(done[n])
                elif n in notdone:
                    # get it on a subsequent round
                    found = False
                elif n in os.environ:
                    # do it like make: fall back to environment
                    item = os.environ[n]

                elif n in renamed_variables:
                    if (name.startswith('PY_') and
                        name[3:] in renamed_variables):
                        item = ""

                    elif 'PY_' + n in notdone:
                        found = False

                    else:
                        item = str(done['PY_' + n])

                else:
                    done[n] = item = ""

                if found:
                    after = value[m.end():]
                    value = value[:m.start()] + item + after
                    if "$" in after:
                        notdone[name] = value
                    else:
                        try:
                            if name in _ALWAYS_STR:
                                raise ValueError
                            value = int(value)
                        except ValueError:
                            done[name] = value.strip()
                        else:
                            done[name] = value
                        variables.remove(name)

                        if name.startswith('PY_') \
                        and name[3:] in renamed_variables:

                            name = name[3:]
                            if name not in done:
                                done[name] = value

            else:
                # Adds unresolved variables to the done dict.
                # This is disabled when called from distutils.sysconfig
                if keep_unresolved:
                    done[name] = value
                # bogus variable reference (e.g. "prefix=$/opt/python");
                # just drop it since we can't deal
                variables.remove(name)

    # strip spurious spaces
    for k, v in done.items():
        if isinstance(v, str):
            done[k] = v.strip()

    # save the results in the global dictionary
    vars.update(done)
    return vars


def _print_config_dict(d, stream):
    print ("{", file=stream)
    for k, v in sorted(d.items()):
        print(f"    {k!r}: {v!r},", file=stream)
    print ("}", file=stream)


def _generate_posix_vars():
    """Generate the Python module containing build-time variables."""
    vars = {}
    # load the installed Makefile:
    makefile = get_makefile_filename()
    try:
        _parse_makefile(makefile, vars)
    except OSError as e:
        msg = f"invalid Python installation: unable to open {makefile}"
        if hasattr(e, "strerror"):
            msg = f"{msg} ({e.strerror})"
        raise OSError(msg)
    # load the installed pyconfig.h:
    config_h = get_config_h_filename()
    try:
        with open(config_h, encoding="utf-8") as f:
            parse_config_h(f, vars)
    except OSError as e:
        msg = f"invalid Python installation: unable to open {config_h}"
        if hasattr(e, "strerror"):
            msg = f"{msg} ({e.strerror})"
        raise OSError(msg)
    # On AIX, there are wrong paths to the linker scripts in the Makefile
    # -- these paths are relative to the Python source, but when installed
    # the scripts are in another directory.
    if _PYTHON_BUILD:
        vars['BLDSHARED'] = vars['LDSHARED']

    # There's a chicken-and-egg situation on OS X with regards to the
    # _sysconfigdata module after the changes introduced by #15298:
    # get_config_vars() is called by get_platform() as part of the
    # `make pybuilddir.txt` target -- which is a precursor to the
    # _sysconfigdata.py module being constructed.  Unfortunately,
    # get_config_vars() eventually calls _init_posix(), which attempts
    # to import _sysconfigdata, which we won't have built yet.  In order
    # for _init_posix() to work, if we're on Darwin, just mock up the
    # _sysconfigdata module manually and populate it with the build vars.
    # This is more than sufficient for ensuring the subsequent call to
    # get_platform() succeeds.
    name = _get_sysconfigdata_name()
    if 'darwin' in sys.platform:
        import types
        module = types.ModuleType(name)
        module.build_time_vars = vars
        sys.modules[name] = module

    pybuilddir = f'build/lib.{get_platform()}-{get_python_version()}'
    if hasattr(sys, "gettotalrefcount"):
        pybuilddir += '-pydebug'
    os.makedirs(pybuilddir, exist_ok=True)
    destfile = os.path.join(pybuilddir, name + '.py')

    with open(destfile, 'w', encoding='utf8') as f:
        f.write('# system configuration generated and used by'
                ' the sysconfig module\n')
        f.write('build_time_vars = ')
        _print_config_dict(vars, stream=f)

    # Create file used for sys.path fixup -- see Modules/getpath.c
    with open('pybuilddir.txt', 'w', encoding='utf8') as f:
        f.write(pybuilddir)


def _print_dict(title, data):
    for index, (key, value) in enumerate(sorted(data.items())):
        if index == 0:
            print(f'{title}: ')
        print(f'\t{key} = "{value}"')


def _main():
    """Display all information sysconfig detains."""
    if '--generate-posix-vars' in sys.argv:
        _generate_posix_vars()
        return
    print(f'Platform: "{get_platform()}"')
    print(f'Python version: "{get_python_version()}"')
    print(f'Current installation scheme: "{get_default_scheme()}"')
    print()
    _print_dict('Paths', get_paths())
    print()
    _print_dict('Variables', get_config_vars())


if __name__ == '__main__':
    try:
        _main()
    except BrokenPipeError:
        pass
```
