## Supplementary software v0.2.1 for "Virtual control arms for paediatric myopia trials: external validation of axial-elongation models": tabnanny.py

```
#! /usr/bin/env python3

"""The Tab Nanny despises ambiguous indentation.  She knows no mercy.

tabnanny -- Detection of ambiguous indentation

For the time being this module is intended to be called as a script.
However it is possible to import it into an IDE and use the function
check() described below.

Warning: The API provided by this module is likely to change in future
releases; such changes may not be backward compatible.
"""

# Released to the public domain, by Tim Peters, 15 April 1998.

# XXX Note: this is now a standard library module.
# XXX The API needs to undergo changes however; the current code is too
# XXX script-like.  This will be addressed later.

__version__ = "6"

import os
import sys
import tokenize

__all__ = ["check", "NannyNag", "process_tokens"]

verbose = 0
filename_only = 0

def errprint(*args):
    sep = ""
    for arg in args:
        sys.stderr.write(sep + str(arg))
        sep = " "
    sys.stderr.write("\n")
    sys.exit(1)

def main():
    import getopt

    global verbose, filename_only
    try:
        opts, args = getopt.getopt(sys.argv[1:], "qv")
    except getopt.error as msg:
        errprint(msg)
    for o, a in opts:
        if o == '-q':
            filename_only = filename_only + 1
        if o == '-v':
            verbose = verbose + 1
    if not args:
        errprint("Usage:", sys.argv[0], "[-v] file_or_directory ...")
    for arg in args:
        check(arg)

class NannyNag(Exception):
    """
    Raised by process_tokens() if detecting an ambiguous indent.
    Captured and handled in check().
    """
    def __init__(self, lineno, msg, line):
        self.lineno, self.msg, self.line = lineno, msg, line
    def get_lineno(self):
        return self.lineno
    def get_msg(self):
        return self.msg
    def get_line(self):
        return self.line

def check(file):
    """check(file_or_dir)

    If file_or_dir is a directory and not a symbolic link, then recursively
    descend the directory tree named by file_or_dir, checking all .py files
    along the way. If file_or_dir is an ordinary Python source file, it is
    checked for whitespace related problems. The diagnostic messages are
    written to standard output using the print statement.
    """

    if os.path.isdir(file) and not os.path.islink(file):
        if verbose:
            print("%r: listing directory" % (file,))
        names = os.listdir(file)
        for name in names:
            fullname = os.path.join(file, name)
            if (os.path.isdir(fullname) and
                not os.path.islink(fullname) or
                os.path.normcase(name[-3:]) == ".py"):
                check(fullname)
        return

    try:
        f = tokenize.open(file)
    except OSError as msg:
        errprint("%r: I/O Error: %s" % (file, msg))
        return

    if verbose > 1:
        print("checking %r ..." % file)

    try:
        process_tokens(tokenize.generate_tokens(f.readline))

    except tokenize.TokenError as msg:
        errprint("%r: Token Error: %s" % (file, msg))
        return

    except IndentationError as msg:
        errprint("%r: Indentation Error: %s" % (file, msg))
        return

    except SyntaxError as msg:
        errprint("%r: Syntax Error: %s" % (file, msg))
        return

    except NannyNag as nag:
        badline = nag.get_lineno()
        line = nag.get_line()
        if verbose:
            print("%r: *** Line %d: trouble in tab city! ***" % (file, badline))
            print("offending line: %r" % (line,))
            print(nag.get_msg())
        else:
            if ' ' in file: file = '"' + file + '"'
            if filename_only: print(file)
            else: print(file, badline, repr(line))
        return

    finally:
        f.close()

    if verbose:
        print("%r: Clean bill of health." % (file,))

class Whitespace:
    # the characters used for space and tab
    S, T = ' \t'

    # members:
    #   raw
    #       the original string
    #   n
    #       the number of leading whitespace characters in raw
    #   nt
    #       the number of tabs in raw[:n]
    #   norm
    #       the normal form as a pair (count, trailing), where:
    #       count
    #           a tuple such that raw[:n] contains count[i]
    #           instances of S * i + T
    #       trailing
    #           the number of trailing spaces in raw[:n]
    #       It's A Theorem that m.indent_level(t) ==
    #       n.indent_level(t) for all t >= 1 iff m.norm == n.norm.
    #   is_simple
    #       true iff raw[:n] is of the form (T*)(S*)

    def __init__(self, ws):
        self.raw  = ws
        S, T = Whitespace.S, Whitespace.T
        count = []
        b = n = nt = 0
        for ch in self.raw:
            if ch == S:
                n = n + 1
                b = b + 1
            elif ch == T:
                n = n + 1
                nt = nt + 1
                if b >= len(count):
                    count = count + [0] * (b - len(count) + 1)
                count[b] = count[b] + 1
                b = 0
            else:
                break
        self.n    = n
        self.nt   = nt
        self.norm = tuple(count), b
        self.is_simple = len(count) <= 1

    # return length of longest contiguous run of spaces (whether or not
    # preceding a tab)
    def longest_run_of_spaces(self):
        count, trailing = self.norm
        return max(len(count)-1, trailing)

    def indent_level(self, tabsize):
        # count, il = self.norm
        # for i in range(len(count)):
        #    if count[i]:
        #        il = il + (i//tabsize + 1)*tabsize * count[i]
        # return il

        # quicker:
        # il = trailing + sum (i//ts + 1)*ts*count[i] =
        # trailing + ts * sum (i//ts + 1)*count[i] =
        # trailing + ts * sum i//ts*count[i] + count[i] =
        # trailing + ts * [(sum i//ts*count[i]) + (sum count[i])] =
        # trailing + ts * [(sum i//ts*count[i]) + num_tabs]
        # and note that i//ts*count[i] is 0 when i < ts

        count, trailing = self.norm
        il = 0
        for i in range(tabsize, len(count)):
            il = il + i//tabsize * count[i]
        return trailing + tabsize * (il + self.nt)

    # return true iff self.indent_level(t) == other.indent_level(t)
    # for all t >= 1
    def equal(self, other):
        return self.norm == other.norm

    # return a list of tuples (ts, i1, i2) such that
    # i1 == self.indent_level(ts) != other.indent_level(ts) == i2.
    # Intended to be used after not self.equal(other) is known, in which
    # case it will return at least one witnessing tab size.
    def not_equal_witness(self, other):
        n = max(self.longest_run_of_spaces(),
                other.longest_run_of_spaces()) + 1
        a = []
        for ts in range(1, n+1):
            if self.indent_level(ts) != other.indent_level(ts):
                a.append( (ts,
                           self.indent_level(ts),
                           other.indent_level(ts)) )
        return a

    # Return True iff self.indent_level(t) < other.indent_level(t)
    # for all t >= 1.
    # The algorithm is due to Vincent Broman.
    # Easy to prove it's correct.
    # XXXpost that.
    # Trivial to prove n is sharp (consider T vs ST).
    # Unknown whether there's a faster general way.  I suspected so at
    # first, but no longer.
    # For the special (but common!) case where M and N are both of the
    # form (T*)(S*), M.less(N) iff M.len() < N.len() and
    # M.num_tabs() <= N.num_tabs(). Proof is easy but kinda long-winded.
    # XXXwrite that up.
    # Note that M is of the form (T*)(S*) iff len(M.norm[0]) <= 1.
    def less(self, other):
        if self.n >= other.n:
            return False
        if self.is_simple and other.is_simple:
            return self.nt <= other.nt
        n = max(self.longest_run_of_spaces(),
                other.longest_run_of_spaces()) + 1
        # the self.n >= other.n test already did it for ts=1
        for ts in range(2, n+1):
            if self.indent_level(ts) >= other.indent_level(ts):
                return False
        return True

    # return a list of tuples (ts, i1, i2) such that
    # i1 == self.indent_level(ts) >= other.indent_level(ts) == i2.
    # Intended to be used after not self.less(other) is known, in which
    # case it will return at least one witnessing tab size.
    def not_less_witness(self, other):
        n = max(self.longest_run_of_spaces(),
                other.longest_run_of_spaces()) + 1
        a = []
        for ts in range(1, n+1):
            if self.indent_level(ts) >= other.indent_level(ts):
                a.append( (ts,
                           self.indent_level(ts),
                           other.indent_level(ts)) )
        return a

def format_witnesses(w):
    firsts = (str(tup[0]) for tup in w)
    prefix = "at tab size"
    if len(w) > 1:
        prefix = prefix + "s"
    return prefix + " " + ', '.join(firsts)

def process_tokens(tokens):
    try:
        _process_tokens(tokens)
    except TabError as e:
        raise NannyNag(e.lineno, e.msg, e.text)

def _process_tokens(tokens):
    INDENT = tokenize.INDENT
    DEDENT = tokenize.DEDENT
    NEWLINE = tokenize.NEWLINE
    JUNK = tokenize.COMMENT, tokenize.NL
    indents = [Whitespace("")]
    check_equal = 0

    for (type, token, start, end, line) in tokens:
        if type == NEWLINE:
            # a program statement, or ENDMARKER, will eventually follow,
            # after some (possibly empty) run of tokens of the form
            #     (NL | COMMENT)* (INDENT | DEDENT+)?
            # If an INDENT appears, setting check_equal is wrong, and will
            # be undone when we see the INDENT.
            check_equal = 1

        elif type == INDENT:
            check_equal = 0
            thisguy = Whitespace(token)
            if not indents[-1].less(thisguy):
                witness = indents[-1].not_less_witness(thisguy)
                msg = "indent not greater e.g. " + format_witnesses(witness)
                raise NannyNag(start[0], msg, line)
            indents.append(thisguy)

        elif type == DEDENT:
            # there's nothing we need to check here!  what's important is
            # that when the run of DEDENTs ends, the indentation of the
            # program statement (or ENDMARKER) that triggered the run is
            # equal to what's left at the top of the indents stack

            # Ouch!  This assert triggers if the last line of the source
            # is indented *and* lacks a newline -- then DEDENTs pop out
            # of thin air.
            # assert check_equal  # else no earlier NEWLINE, or an earlier INDENT
            check_equal = 1

            del indents[-1]

        elif check_equal and type not in JUNK:
            # this is the first "real token" following a NEWLINE, so it
            # must be the first token of the next program statement, or an
            # ENDMARKER; the "line" argument exposes the leading whitespace
            # for this statement; in the case of ENDMARKER, line is an empty
            # string, so will properly match the empty string with which the
            # "indents" stack was seeded
            check_equal = 0
            thisguy = Whitespace(line)
            if not indents[-1].equal(thisguy):
                witness = indents[-1].not_equal_witness(thisguy)
                msg = "indent not equal e.g. " + format_witnesses(witness)
                raise NannyNag(start[0], msg, line)


if __name__ == '__main__':
    main()
```
