## Supplementary software v0.2.1 for "Virtual control arms for paediatric myopia trials: external validation of axial-elongation models": tarfile.py

```
#!/usr/bin/env python3
#-------------------------------------------------------------------
# tarfile.py
#-------------------------------------------------------------------
# Copyright (C) 2002 Lars Gustaebel <lars@gustaebel.de>
# All rights reserved.
#
# Permission  is  hereby granted,  free  of charge,  to  any person
# obtaining a  copy of  this software  and associated documentation
# files  (the  "Software"),  to   deal  in  the  Software   without
# restriction,  including  without limitation  the  rights to  use,
# copy, modify, merge, publish, distribute, sublicense, and/or sell
# copies  of  the  Software,  and to  permit  persons  to  whom the
# Software  is  furnished  to  do  so,  subject  to  the  following
# conditions:
#
# The above copyright  notice and this  permission notice shall  be
# included in all copies or substantial portions of the Software.
#
# THE SOFTWARE IS PROVIDED "AS  IS", WITHOUT WARRANTY OF ANY  KIND,
# EXPRESS OR IMPLIED, INCLUDING  BUT NOT LIMITED TO  THE WARRANTIES
# OF  MERCHANTABILITY,  FITNESS   FOR  A  PARTICULAR   PURPOSE  AND
# NONINFRINGEMENT.  IN  NO  EVENT SHALL  THE  AUTHORS  OR COPYRIGHT
# HOLDERS  BE LIABLE  FOR ANY  CLAIM, DAMAGES  OR OTHER  LIABILITY,
# WHETHER  IN AN  ACTION OF  CONTRACT, TORT  OR OTHERWISE,  ARISING
# FROM, OUT OF OR IN CONNECTION WITH THE SOFTWARE OR THE USE OR
# OTHER DEALINGS IN THE SOFTWARE.
#
"""Read from and write to tar format archives.
"""

version     = "0.9.0"
__author__  = "Lars Gust\u00e4bel (lars@gustaebel.de)"
__credits__ = "Gustavo Niemeyer, Niels Gust\u00e4bel, Richard Townsend."

#---------
# Imports
#---------
from builtins import open as bltn_open
import sys
import os
import io
import shutil
import stat
import time
import struct
import copy
import re

try:
    import pwd
except ImportError:
    pwd = None
try:
    import grp
except ImportError:
    grp = None

# os.symlink on Windows prior to 6.0 raises NotImplementedError
# OSError (winerror=1314) will be raised if the caller does not hold the
# SeCreateSymbolicLinkPrivilege privilege
symlink_exception = (AttributeError, NotImplementedError, OSError)

# from tarfile import *
__all__ = ["TarFile", "TarInfo", "is_tarfile", "TarError", "ReadError",
           "CompressionError", "StreamError", "ExtractError", "HeaderError",
           "ENCODING", "USTAR_FORMAT", "GNU_FORMAT", "PAX_FORMAT",
           "DEFAULT_FORMAT", "open","fully_trusted_filter", "data_filter",
           "tar_filter", "FilterError", "AbsoluteLinkError",
           "OutsideDestinationError", "SpecialFileError", "AbsolutePathError",
           "LinkOutsideDestinationError"]


#---------------------------------------------------------
# tar constants
#---------------------------------------------------------
NUL = b"\0"                     # the null character
BLOCKSIZE = 512                 # length of processing blocks
RECORDSIZE = BLOCKSIZE * 20     # length of records
GNU_MAGIC = b"ustar  \0"        # magic gnu tar string
POSIX_MAGIC = b"ustar\x0000"    # magic posix tar string

LENGTH_NAME = 100               # maximum length of a filename
LENGTH_LINK = 100               # maximum length of a linkname
LENGTH_PREFIX = 155             # maximum length of the prefix field

REGTYPE = b"0"                  # regular file
AREGTYPE = b"\0"                # regular file
LNKTYPE = b"1"                  # link (inside tarfile)
SYMTYPE = b"2"                  # symbolic link
CHRTYPE = b"3"                  # character special device
BLKTYPE = b"4"                  # block special device
DIRTYPE = b"5"                  # directory
FIFOTYPE = b"6"                 # fifo special device
CONTTYPE = b"7"                 # contiguous file

GNUTYPE_LONGNAME = b"L"         # GNU tar longname
GNUTYPE_LONGLINK = b"K"         # GNU tar longlink
GNUTYPE_SPARSE = b"S"           # GNU tar sparse file

XHDTYPE = b"x"                  # POSIX.1-2001 extended header
XGLTYPE = b"g"                  # POSIX.1-2001 global header
SOLARIS_XHDTYPE = b"X"          # Solaris extended header

USTAR_FORMAT = 0                # POSIX.1-1988 (ustar) format
GNU_FORMAT = 1                  # GNU tar format
PAX_FORMAT = 2                  # POSIX.1-2001 (pax) format
DEFAULT_FORMAT = PAX_FORMAT

#---------------------------------------------------------
# tarfile constants
#---------------------------------------------------------
# File types that tarfile supports:
SUPPORTED_TYPES = (REGTYPE, AREGTYPE, LNKTYPE,
                   SYMTYPE, DIRTYPE, FIFOTYPE,
                   CONTTYPE, CHRTYPE, BLKTYPE,
                   GNUTYPE_LONGNAME, GNUTYPE_LONGLINK,
                   GNUTYPE_SPARSE)

# File types that will be treated as a regular file.
REGULAR_TYPES = (REGTYPE, AREGTYPE,
                 CONTTYPE, GNUTYPE_SPARSE)

# File types that are part of the GNU tar format.
GNU_TYPES = (GNUTYPE_LONGNAME, GNUTYPE_LONGLINK,
             GNUTYPE_SPARSE)

# Fields from a pax header that override a TarInfo attribute.
PAX_FIELDS = ("path", "linkpath", "size", "mtime",
              "uid", "gid", "uname", "gname")

# Fields from a pax header that are affected by hdrcharset.
PAX_NAME_FIELDS = {"path", "linkpath", "uname", "gname"}

# Fields in a pax header that are numbers, all other fields
# are treated as strings.
PAX_NUMBER_FIELDS = {
    "atime": float,
    "ctime": float,
    "mtime": float,
    "uid": int,
    "gid": int,
    "size": int
}

#---------------------------------------------------------
# initialization
#---------------------------------------------------------
if os.name == "nt":
    ENCODING = "utf-8"
else:
    ENCODING = sys.getfilesystemencoding()

#---------------------------------------------------------
# Some useful functions
#---------------------------------------------------------

def stn(s, length, encoding, errors):
    """Convert a string to a null-terminated bytes object.
    """
    if s is None:
        raise ValueError("metadata cannot contain None")
    s = s.encode(encoding, errors)
    return s[:length] + (length - len(s)) * NUL

def nts(s, encoding, errors):
    """Convert a null-terminated bytes object to a string.
    """
    p = s.find(b"\0")
    if p != -1:
        s = s[:p]
    return s.decode(encoding, errors)

def nti(s):
    """Convert a number field to a python number.
    """
    # There are two possible encodings for a number field, see
    # itn() below.
    if s[0] in (0o200, 0o377):
        n = 0
        for i in range(len(s) - 1):
            n <<= 8
            n += s[i + 1]
        if s[0] == 0o377:
            n = -(256 ** (len(s) - 1) - n)
    else:
        try:
            s = nts(s, "ascii", "strict")
            n = int(s.strip() or "0", 8)
        except ValueError:
            raise InvalidHeaderError("invalid header")
    return n

def itn(n, digits=8, format=DEFAULT_FORMAT):
    """Convert a python number to a number field.
    """
    # POSIX 1003.1-1988 requires numbers to be encoded as a string of
    # octal digits followed by a null-byte, this allows values up to
    # (8**(digits-1))-1. GNU tar allows storing numbers greater than
    # that if necessary. A leading 0o200 or 0o377 byte indicate this
    # particular encoding, the following digits-1 bytes are a big-endian
    # base-256 representation. This allows values up to (256**(digits-1))-1.
    # A 0o200 byte indicates a positive number, a 0o377 byte a negative
    # number.
    original_n = n
    n = int(n)
    if 0 <= n < 8 ** (digits - 1):
        s = bytes("%0*o" % (digits - 1, n), "ascii") + NUL
    elif format == GNU_FORMAT and -256 ** (digits - 1) <= n < 256 ** (digits - 1):
        if n >= 0:
            s = bytearray([0o200])
        else:
            s = bytearray([0o377])
            n = 256 ** digits + n

        for i in range(digits - 1):
            s.insert(1, n & 0o377)
            n >>= 8
    else:
        raise ValueError("overflow in number field")

    return s

def calc_chksums(buf):
    """Calculate the checksum for a member's header by summing up all
       characters except for the chksum field which is treated as if
       it was filled with spaces. According to the GNU tar sources,
       some tars (Sun and NeXT) calculate chksum with signed char,
       which will be different if there are chars in the buffer with
       the high bit set. So we calculate two checksums, unsigned and
       signed.
    """
    unsigned_chksum = 256 + sum(struct.unpack_from("148B8x356B", buf))
    signed_chksum = 256 + sum(struct.unpack_from("148b8x356b", buf))
    return unsigned_chksum, signed_chksum

def copyfileobj(src, dst, length=None, exception=OSError, bufsize=None):
    """Copy length bytes from fileobj src to fileobj dst.
       If length is None, copy the entire content.
    """
    bufsize = bufsize or 16 * 1024
    if length == 0:
        return
    if length is None:
        shutil.copyfileobj(src, dst, bufsize)
        return

    blocks, remainder = divmod(length, bufsize)
    for b in range(blocks):
        buf = src.read(bufsize)
        if len(buf) < bufsize:
            raise exception("unexpected end of data")
        dst.write(buf)

    if remainder != 0:
        buf = src.read(remainder)
        if len(buf) < remainder:
            raise exception("unexpected end of data")
        dst.write(buf)
    return

def _safe_print(s):
    encoding = getattr(sys.stdout, 'encoding', None)
    if encoding is not None:
        s = s.encode(encoding, 'backslashreplace').decode(encoding)
    print(s, end=' ')


class TarError(Exception):
    """Base exception."""
    pass
class ExtractError(TarError):
    """General exception for extract errors."""
    pass
class ReadError(TarError):
    """Exception for unreadable tar archives."""
    pass
class CompressionError(TarError):
    """Exception for unavailable compression methods."""
    pass
class StreamError(TarError):
    """Exception for unsupported operations on stream-like TarFiles."""
    pass
class HeaderError(TarError):
    """Base exception for header errors."""
    pass
class EmptyHeaderError(HeaderError):
    """Exception for empty headers."""
    pass
class TruncatedHeaderError(HeaderError):
    """Exception for truncated headers."""
    pass
class EOFHeaderError(HeaderError):
    """Exception for end of file headers."""
    pass
class InvalidHeaderError(HeaderError):
    """Exception for invalid headers."""
    pass
class SubsequentHeaderError(HeaderError):
    """Exception for missing and invalid extended headers."""
    pass

#---------------------------
# internal stream interface
#---------------------------
class _LowLevelFile:
    """Low-level file object. Supports reading and writing.
       It is used instead of a regular file object for streaming
       access.
    """

    def __init__(self, name, mode):
        mode = {
            "r": os.O_RDONLY,
            "w": os.O_WRONLY | os.O_CREAT | os.O_TRUNC,
        }[mode]
        if hasattr(os, "O_BINARY"):
            mode |= os.O_BINARY
        self.fd = os.open(name, mode, 0o666)

    def close(self):
        os.close(self.fd)

    def read(self, size):
        return os.read(self.fd, size)

    def write(self, s):
        os.write(self.fd, s)

class _Stream:
    """Class that serves as an adapter between TarFile and
       a stream-like object.  The stream-like object only
       needs to have a read() or write() method that works with bytes,
       and the method is accessed blockwise.
       Use of gzip or bzip2 compression is possible.
       A stream-like object could be for example: sys.stdin.buffer,
       sys.stdout.buffer, a socket, a tape device etc.

       _Stream is intended to be used only internally.
    """

    def __init__(self, name, mode, comptype, fileobj, bufsize,
                 compresslevel):
        """Construct a _Stream object.
        """
        self._extfileobj = True
        if fileobj is None:
            fileobj = _LowLevelFile(name, mode)
            self._extfileobj = False

        if comptype == '*':
            # Enable transparent compression detection for the
            # stream interface
            fileobj = _StreamProxy(fileobj)
            comptype = fileobj.getcomptype()

        self.name     = name or ""
        self.mode     = mode
        self.comptype = comptype
        self.fileobj  = fileobj
        self.bufsize  = bufsize
        self.buf      = b""
        self.pos      = 0
        self.closed   = False

        try:
            if comptype == "gz":
                try:
                    import zlib
                except ImportError:
                    raise CompressionError("zlib module is not available") from None
                self.zlib = zlib
                self.crc = zlib.crc32(b"")
                if mode == "r":
                    self.exception = zlib.error
                    self._init_read_gz()
                else:
                    self._init_write_gz(compresslevel)

            elif comptype == "bz2":
                try:
                    import bz2
                except ImportError:
                    raise CompressionError("bz2 module is not available") from None
                if mode == "r":
                    self.dbuf = b""
                    self.cmp = bz2.BZ2Decompressor()
                    self.exception = OSError
                else:
                    self.cmp = bz2.BZ2Compressor(compresslevel)

            elif comptype == "xz":
                try:
                    import lzma
                except ImportError:
                    raise CompressionError("lzma module is not available") from None
                if mode == "r":
                    self.dbuf = b""
                    self.cmp = lzma.LZMADecompressor()
                    self.exception = lzma.LZMAError
                else:
                    self.cmp = lzma.LZMACompressor()

            elif comptype != "tar":
                raise CompressionError("unknown compression type %r" % comptype)

        except:
            if not self._extfileobj:
                self.fileobj.close()
            self.closed = True
            raise

    def __del__(self):
        if hasattr(self, "closed") and not self.closed:
            self.close()

    def _init_write_gz(self, compresslevel):
        """Initialize for writing with gzip compression.
        """
        self.cmp = self.zlib.compressobj(compresslevel,
                                         self.zlib.DEFLATED,
                                         -self.zlib.MAX_WBITS,
                                         self.zlib.DEF_MEM_LEVEL,
                                         0)
        timestamp = struct.pack("<L", int(time.time()))
        self.__write(b"\037\213\010\010" + timestamp + b"\002\377")
        if self.name.endswith(".gz"):
            self.name = self.name[:-3]
        # Honor "directory components removed" from RFC1952
        self.name = os.path.basename(self.name)
        # RFC1952 says we must use ISO-8859-1 for the FNAME field.
        self.__write(self.name.encode("iso-8859-1", "replace") + NUL)

    def write(self, s):
        """Write string s to the stream.
        """
        if self.comptype == "gz":
            self.crc = self.zlib.crc32(s, self.crc)
        self.pos += len(s)
        if self.comptype != "tar":
            s = self.cmp.compress(s)
        self.__write(s)

    def __write(self, s):
        """Write string s to the stream if a whole new block
           is ready to be written.
        """
        self.buf += s
        while len(self.buf) > self.bufsize:
            self.fileobj.write(self.buf[:self.bufsize])
            self.buf = self.buf[self.bufsize:]

    def close(self):
        """Close the _Stream object. No operation should be
           done on it afterwards.
        """
        if self.closed:
            return

        self.closed = True
        try:
            if self.mode == "w" and self.comptype != "tar":
                self.buf += self.cmp.flush()

            if self.mode == "w" and self.buf:
                self.fileobj.write(self.buf)
                self.buf = b""
                if self.comptype == "gz":
                    self.fileobj.write(struct.pack("<L", self.crc))
                    self.fileobj.write(struct.pack("<L", self.pos & 0xffffFFFF))
        finally:
            if not self._extfileobj:
                self.fileobj.close()

    def _init_read_gz(self):
        """Initialize for reading a gzip compressed fileobj.
        """
        self.cmp = self.zlib.decompressobj(-self.zlib.MAX_WBITS)
        self.dbuf = b""

        # taken from gzip.GzipFile with some alterations
        if self.__read(2) != b"\037\213":
            raise ReadError("not a gzip file")
        if self.__read(1) != b"\010":
            raise CompressionError("unsupported compression method")

        flag = ord(self.__read(1))
        self.__read(6)

        if flag & 4:
            xlen = ord(self.__read(1)) + 256 * ord(self.__read(1))
            self.read(xlen)
        if flag & 8:
            while True:
                s = self.__read(1)
                if not s or s == NUL:
                    break
        if flag & 16:
            while True:
                s = self.__read(1)
                if not s or s == NUL:
                    break
        if flag & 2:
            self.__read(2)

    def tell(self):
        """Return the stream's file pointer position.
        """
        return self.pos

    def seek(self, pos=0):
        """Set the stream's file pointer to pos. Negative seeking
           is forbidden.
        """
        if pos - self.pos >= 0:
            blocks, remainder = divmod(pos - self.pos, self.bufsize)
            for i in range(blocks):
                self.read(self.bufsize)
            self.read(remainder)
        else:
            raise StreamError("seeking backwards is not allowed")
        return self.pos

    def read(self, size):
        """Return the next size number of bytes from the stream."""
        assert size is not None
        buf = self._read(size)
        self.pos += len(buf)
        return buf

    def _read(self, size):
        """Return size bytes from the stream.
        """
        if self.comptype == "tar":
            return self.__read(size)

        c = len(self.dbuf)
        t = [self.dbuf]
        while c < size:
            # Skip underlying buffer to avoid unaligned double buffering.
            if self.buf:
                buf = self.buf
                self.buf = b""
            else:
                buf = self.fileobj.read(self.bufsize)
                if not buf:
                    break
            try:
                buf = self.cmp.decompress(buf)
            except self.exception as e:
                raise ReadError("invalid compressed data") from e
            t.append(buf)
            c += len(buf)
        t = b"".join(t)
        self.dbuf = t[size:]
        return t[:size]

    def __read(self, size):
        """Return size bytes from stream. If internal buffer is empty,
           read another block from the stream.
        """
        c = len(self.buf)
        t = [self.buf]
        while c < size:
            buf = self.fileobj.read(self.bufsize)
            if not buf:
                break
            t.append(buf)
            c += len(buf)
        t = b"".join(t)
        self.buf = t[size:]
        return t[:size]
# class _Stream

class _StreamProxy(object):
    """Small proxy class that enables transparent compression
       detection for the Stream interface (mode 'r|*').
    """

    def __init__(self, fileobj):
        self.fileobj = fileobj
        self.buf = self.fileobj.read(BLOCKSIZE)

    def read(self, size):
        self.read = self.fileobj.read
        return self.buf

    def getcomptype(self):
        if self.buf.startswith(b"\x1f\x8b\x08"):
            return "gz"
        elif self.buf[0:3] == b"BZh" and self.buf[4:10] == b"1AY&SY":
            return "bz2"
        elif self.buf.startswith((b"\x5d\x00\x00\x80", b"\xfd7zXZ")):
            return "xz"
        else:
            return "tar"

    def close(self):
        self.fileobj.close()
# class StreamProxy

#------------------------
# Extraction file object
#------------------------
class _FileInFile(object):
    """A thin wrapper around an existing file object that
       provides a part of its data as an individual file
       object.
    """

    def __init__(self, fileobj, offset, size, name, blockinfo=None):
        self.fileobj = fileobj
        self.offset = offset
        self.size = size
        self.position = 0
        self.name = name
        self.closed = False

        if blockinfo is None:
            blockinfo = [(0, size)]

        # Construct a map with data and zero blocks.
        self.map_index = 0
        self.map = []
        lastpos = 0
        realpos = self.offset
        for offset, size in blockinfo:
            if offset > lastpos:
                self.map.append((False, lastpos, offset, None))
            self.map.append((True, offset, offset + size, realpos))
            realpos += size
            lastpos = offset + size
        if lastpos < self.size:
            self.map.append((False, lastpos, self.size, None))

    def flush(self):
        pass

    @property
    def mode(self):
        return 'rb'

    def readable(self):
        return True

    def writable(self):
        return False

    def seekable(self):
        return self.fileobj.seekable()

    def tell(self):
        """Return the current file position.
        """
        return self.position

    def seek(self, position, whence=io.SEEK_SET):
        """Seek to a position in the file.
        """
        if whence == io.SEEK_SET:
            self.position = min(max(position, 0), self.size)
        elif whence == io.SEEK_CUR:
            if position < 0:
                self.position = max(self.position + position, 0)
            else:
                self.position = min(self.position + position, self.size)
        elif whence == io.SEEK_END:
            self.position = max(min(self.size + position, self.size), 0)
        else:
            raise ValueError("Invalid argument")
        return self.position

    def read(self, size=None):
        """Read data from the file.
        """
        if size is None:
            size = self.size - self.position
        else:
            size = min(size, self.size - self.position)

        buf = b""
        while size > 0:
            while True:
                data, start, stop, offset = self.map[self.map_index]
                if start <= self.position < stop:
                    break
                else:
                    self.map_index += 1
                    if self.map_index == len(self.map):
                        self.map_index = 0
            length = min(size, stop - self.position)
            if data:
                self.fileobj.seek(offset + (self.position - start))
                b = self.fileobj.read(length)
                if len(b) != length:
                    raise ReadError("unexpected end of data")
                buf += b
            else:
                buf += NUL * length
            size -= length
            self.position += length
        return buf

    def readinto(self, b):
        buf = self.read(len(b))
        b[:len(buf)] = buf
        return len(buf)

    def close(self):
        self.closed = True
#class _FileInFile

class ExFileObject(io.BufferedReader):

    def __init__(self, tarfile, tarinfo):
        fileobj = _FileInFile(tarfile.fileobj, tarinfo.offset_data,
                tarinfo.size, tarinfo.name, tarinfo.sparse)
        super().__init__(fileobj)
#class ExFileObject


#-----------------------------
# extraction filters (PEP 706)
#-----------------------------

class FilterError(TarError):
    pass

class AbsolutePathError(FilterError):
    def __init__(self, tarinfo):
        self.tarinfo = tarinfo
        super().__init__(f'member {tarinfo.name!r} has an absolute path')

class OutsideDestinationError(FilterError):
    def __init__(self, tarinfo, path):
        self.tarinfo = tarinfo
        self._path = path
        super().__init__(f'{tarinfo.name!r} would be extracted to {path!r}, '
                         + 'which is outside the destination')

class SpecialFileError(FilterError):
    def __init__(self, tarinfo):
        self.tarinfo = tarinfo
        super().__init__(f'{tarinfo.name!r} is a special file')

class AbsoluteLinkError(FilterError):
    def __init__(self, tarinfo):
        self.tarinfo = tarinfo
        super().__init__(f'{tarinfo.name!r} is a link to an absolute path')

class LinkOutsideDestinationError(FilterError):
    def __init__(self, tarinfo, path):
        self.tarinfo = tarinfo
        self._path = path
        super().__init__(f'{tarinfo.name!r} would link to {path!r}, '
                         + 'which is outside the destination')

def _get_filtered_attrs(member, dest_path, for_data=True):
    new_attrs = {}
    name = member.name
    dest_path = os.path.realpath(dest_path)
    # Strip leading / (tar's directory separator) from filenames.
    # Include os.sep (target OS directory separator) as well.
    if name.startswith(('/', os.sep)):
        name = new_attrs['name'] = member.path.lstrip('/' + os.sep)
    if os.path.isabs(name):
        # Path is absolute even after stripping.
        # For example, 'C:/foo' on Windows.
        raise AbsolutePathError(member)
    # Ensure we stay in the destination
    target_path = os.path.realpath(os.path.join(dest_path, name))
    if os.path.commonpath([target_path, dest_path]) != dest_path:
        raise OutsideDestinationError(member, target_path)
    # Limit permissions (no high bits, and go-w)
    mode = member.mode
    if mode is not None:
        # Strip high bits & group/other write bits
        mode = mode & 0o755
        if for_data:
            # For data, handle permissions & file types
            if member.isreg() or member.islnk():
                if not mode & 0o100:
                    # Clear executable bits if not executable by user
                    mode &= ~0o111
                # Ensure owner can read & write
                mode |= 0o600
            elif member.isdir() or member.issym():
                # Ignore mode for directories & symlinks
                mode = None
            else:
                # Reject special files
                raise SpecialFileError(member)
        if mode != member.mode:
            new_attrs['mode'] = mode
    if for_data:
        # Ignore ownership for 'data'
        if member.uid is not None:
            new_attrs['uid'] = None
        if member.gid is not None:
            new_attrs['gid'] = None
        if member.uname is not None:
            new_attrs['uname'] = None
        if member.gname is not None:
            new_attrs['gname'] = None
        # Check link destination for 'data'
        if member.islnk() or member.issym():
            if os.path.isabs(member.linkname):
                raise AbsoluteLinkError(member)
            if member.issym():
                target_path = os.path.join(dest_path,
                                           os.path.dirname(name),
                                           member.linkname)
            else:
                target_path = os.path.join(dest_path,
                                           member.linkname)
            target_path = os.path.realpath(target_path)
            if os.path.commonpath([target_path, dest_path]) != dest_path:
                raise LinkOutsideDestinationError(member, target_path)
    return new_attrs

def fully_trusted_filter(member, dest_path):
    return member

def tar_filter(member, dest_path):
    new_attrs = _get_filtered_attrs(member, dest_path, False)
    if new_attrs:
        return member.replace(**new_attrs, deep=False)
    return member

def data_filter(member, dest_path):
    new_attrs = _get_filtered_attrs(member, dest_path, True)
    if new_attrs:
        return member.replace(**new_attrs, deep=False)
    return member

_NAMED_FILTERS = {
    "fully_trusted": fully_trusted_filter,
    "tar": tar_filter,
    "data": data_filter,
}

#------------------
# Exported Classes
#------------------

# Sentinel for replace() defaults, meaning "don't change the attribute"
_KEEP = object()

# Header length is digits followed by a space.
_header_length_prefix_re = re.compile(br"([0-9]{1,20}) ")

class TarInfo(object):
    """Informational class which holds the details about an
       archive member given by a tar header block.
       TarInfo objects are returned by TarFile.getmember(),
       TarFile.getmembers() and TarFile.gettarinfo() and are
       usually created internally.
    """

    __slots__ = dict(
        name = 'Name of the archive member.',
        mode = 'Permission bits.',
        uid = 'User ID of the user who originally stored this member.',
        gid = 'Group ID of the user who originally stored this member.',
        size = 'Size in bytes.',
        mtime = 'Time of last modification.',
        chksum = 'Header checksum.',
        type = ('File type. type is usually one of these constants: '
                'REGTYPE, AREGTYPE, LNKTYPE, SYMTYPE, DIRTYPE, FIFOTYPE, '
                'CONTTYPE, CHRTYPE, BLKTYPE, GNUTYPE_SPARSE.'),
        linkname = ('Name of the target file name, which is only present '
                    'in TarInfo objects of type LNKTYPE and SYMTYPE.'),
        uname = 'User name.',
        gname = 'Group name.',
        devmajor = 'Device major number.',
        devminor = 'Device minor number.',
        offset = 'The tar header starts here.',
        offset_data = "The file's data starts here.",
        pax_headers = ('A dictionary containing key-value pairs of an '
                       'associated pax extended header.'),
        sparse = 'Sparse member information.',
        _tarfile = None,
        _sparse_structs = None,
        _link_target = None,
        )

    def __init__(self, name=""):
        """Construct a TarInfo object. name is the optional name
           of the member.
        """
        self.name = name        # member name
        self.mode = 0o644       # file permissions
        self.uid = 0            # user id
        self.gid = 0            # group id
        self.size = 0           # file size
        self.mtime = 0          # modification time
        self.chksum = 0         # header checksum
        self.type = REGTYPE     # member type
        self.linkname = ""      # link name
        self.uname = ""         # user name
        self.gname = ""         # group name
        self.devmajor = 0       # device major number
        self.devminor = 0       # device minor number

        self.offset = 0         # the tar header starts here
        self.offset_data = 0    # the file's data starts here

        self.sparse = None      # sparse member information
        self.pax_headers = {}   # pax header information

    @property
    def tarfile(self):
        import warnings
        warnings.warn(
            'The undocumented "tarfile" attribute of TarInfo objects '
            + 'is deprecated and will be removed in Python 3.16',
            DeprecationWarning, stacklevel=2)
        return self._tarfile

    @tarfile.setter
    def tarfile(self, tarfile):
        import warnings
        warnings.warn(
            'The undocumented "tarfile" attribute of TarInfo objects '
            + 'is deprecated and will be removed in Python 3.16',
            DeprecationWarning, stacklevel=2)
        self._tarfile = tarfile

    @property
    def path(self):
        'In pax headers, "name" is called "path".'
        return self.name

    @path.setter
    def path(self, name):
        self.name = name

    @property
    def linkpath(self):
        'In pax headers, "linkname" is called "linkpath".'
        return self.linkname

    @linkpath.setter
    def linkpath(self, linkname):
        self.linkname = linkname

    def __repr__(self):
        return "<%s %r at %#x>" % (self.__class__.__name__,self.name,id(self))

    def replace(self, *,
                name=_KEEP, mtime=_KEEP, mode=_KEEP, linkname=_KEEP,
                uid=_KEEP, gid=_KEEP, uname=_KEEP, gname=_KEEP,
                deep=True, _KEEP=_KEEP):
        """Return a deep copy of self with the given attributes replaced.
        """
        if deep:
            result = copy.deepcopy(self)
        else:
            result = copy.copy(self)
        if name is not _KEEP:
            result.name = name
        if mtime is not _KEEP:
            result.mtime = mtime
        if mode is not _KEEP:
            result.mode = mode
        if linkname is not _KEEP:
            result.linkname = linkname
        if uid is not _KEEP:
            result.uid = uid
        if gid is not _KEEP:
            result.gid = gid
        if uname is not _KEEP:
            result.uname = uname
        if gname is not _KEEP:
            result.gname = gname
        return result

    def get_info(self):
        """Return the TarInfo's attributes as a dictionary.
        """
        if self.mode is None:
            mode = None
        else:
            mode = self.mode & 0o7777
        info = {
            "name":     self.name,
            "mode":     mode,
            "uid":      self.uid,
            "gid":      self.gid,
            "size":     self.size,
            "mtime":    self.mtime,
            "chksum":   self.chksum,
            "type":     self.type,
            "linkname": self.linkname,
            "uname":    self.uname,
            "gname":    self.gname,
            "devmajor": self.devmajor,
            "devminor": self.devminor
        }

        if info["type"] == DIRTYPE and not info["name"].endswith("/"):
            info["name"] += "/"

        return info

    def tobuf(self, format=DEFAULT_FORMAT, encoding=ENCODING, errors="surrogateescape"):
        """Return a tar header as a string of 512 byte blocks.
        """
        info = self.get_info()
        for name, value in info.items():
            if value is None:
                raise ValueError("%s may not be None" % name)

        if format == USTAR_FORMAT:
            return self.create_ustar_header(info, encoding, errors)
        elif format == GNU_FORMAT:
            return self.create_gnu_header(info, encoding, errors)
        elif format == PAX_FORMAT:
            return self.create_pax_header(info, encoding)
        else:
            raise ValueError("invalid format")

    def create_ustar_header(self, info, encoding, errors):
        """Return the object as a ustar header block.
        """
        info["magic"] = POSIX_MAGIC

        if len(info["linkname"].encode(encoding, errors)) > LENGTH_LINK:
            raise ValueError("linkname is too long")

        if len(info["name"].encode(encoding, errors)) > LENGTH_NAME:
            info["prefix"], info["name"] = self._posix_split_name(info["name"], encoding, errors)

        return self._create_header(info, USTAR_FORMAT, encoding, errors)

    def create_gnu_header(self, info, encoding, errors):
        """Return the object as a GNU header block sequence.
        """
        info["magic"] = GNU_MAGIC

        buf = b""
        if len(info["linkname"].encode(encoding, errors)) > LENGTH_LINK:
            buf += self._create_gnu_long_header(info["linkname"], GNUTYPE_LONGLINK, encoding, errors)

        if len(info["name"].encode(encoding, errors)) > LENGTH_NAME:
            buf += self._create_gnu_long_header(info["name"], GNUTYPE_LONGNAME, encoding, errors)

        return buf + self._create_header(info, GNU_FORMAT, encoding, errors)

    def create_pax_header(self, info, encoding):
        """Return the object as a ustar header block. If it cannot be
           represented this way, prepend a pax extended header sequence
           with supplement information.
        """
        info["magic"] = POSIX_MAGIC
        pax_headers = self.pax_headers.copy()

        # Test string fields for values that exceed the field length or cannot
        # be represented in ASCII encoding.
        for name, hname, length in (
                ("name", "path", LENGTH_NAME), ("linkname", "linkpath", LENGTH_LINK),
                ("uname", "uname", 32), ("gname", "gname", 32)):

            if hname in pax_headers:
                # The pax header has priority.
                continue

            # Try to encode the string as ASCII.
            try:
                info[name].encode("ascii", "strict")
            except UnicodeEncodeError:
                pax_headers[hname] = info[name]
                continue

            if len(info[name]) > length:
                pax_headers[hname] = info[name]

        # Test number fields for values that exceed the field limit or values
        # that like to be stored as float.
        for name, digits in (("uid", 8), ("gid", 8), ("size", 12), ("mtime", 12)):
            needs_pax = False

            val = info[name]
            val_is_float = isinstance(val, float)
            val_int = round(val) if val_is_float else val
            if not 0 <= val_int < 8 ** (digits - 1):
                # Avoid overflow.
                info[name] = 0
                needs_pax = True
            elif val_is_float:
                # Put rounded value in ustar header, and full
                # precision value in pax header.
                info[name] = val_int
                needs_pax = True

            # The existing pax header has priority.
            if needs_pax and name not in pax_headers:
                pax_headers[name] = str(val)

        # Create a pax extended header if necessary.
        if pax_headers:
            buf = self._create_pax_generic_header(pax_headers, XHDTYPE, encoding)
        else:
            buf = b""

        return buf + self._create_header(info, USTAR_FORMAT, "ascii", "replace")

    @classmethod
    def create_pax_global_header(cls, pax_headers):
        """Return the object as a pax global header block sequence.
        """
        return cls._create_pax_generic_header(pax_headers, XGLTYPE, "utf-8")

    def _posix_split_name(self, name, encoding, errors):
        """Split a name longer than 100 chars into a prefix
           and a name part.
        """
        components = name.split("/")
        for i in range(1, len(components)):
            prefix = "/".join(components[:i])
            name = "/".join(components[i:])
            if len(prefix.encode(encoding, errors)) <= LENGTH_PREFIX and \
                    len(name.encode(encoding, errors)) <= LENGTH_NAME:
                break
        else:
            raise ValueError("name is too long")

        return prefix, name

    @staticmethod
    def _create_header(info, format, encoding, errors):
        """Return a header block. info is a dictionary with file
           information, format must be one of the *_FORMAT constants.
        """
        has_device_fields = info.get("type") in (CHRTYPE, BLKTYPE)
        if has_device_fields:
            devmajor = itn(info.get("devmajor", 0), 8, format)
            devminor = itn(info.get("devminor", 0), 8, format)
        else:
            devmajor = stn("", 8, encoding, errors)
            devminor = stn("", 8, encoding, errors)

        # None values in metadata should cause ValueError.
        # itn()/stn() do this for all fields except type.
        filetype = info.get("type", REGTYPE)
        if filetype is None:
            raise ValueError("TarInfo.type must not be None")

        parts = [
            stn(info.get("name", ""), 100, encoding, errors),
            itn(info.get("mode", 0) & 0o7777, 8, format),
            itn(info.get("uid", 0), 8, format),
            itn(info.get("gid", 0), 8, format),
            itn(info.get("size", 0), 12, format),
            itn(info.get("mtime", 0), 12, format),
            b"        ", # checksum field
            filetype,
            stn(info.get("linkname", ""), 100, encoding, errors),
            info.get("magic", POSIX_MAGIC),
            stn(info.get("uname", ""), 32, encoding, errors),
            stn(info.get("gname", ""), 32, encoding, errors),
            devmajor,
            devminor,
            stn(info.get("prefix", ""), 155, encoding, errors)
        ]

        buf = struct.pack("%ds" % BLOCKSIZE, b"".join(parts))
        chksum = calc_chksums(buf[-BLOCKSIZE:])[0]
        buf = buf[:-364] + bytes("%06o\0" % chksum, "ascii") + buf[-357:]
        return buf

    @staticmethod
    def _create_payload(payload):
        """Return the string payload filled with zero bytes
           up to the next 512 byte border.
        """
        blocks, remainder = divmod(len(payload), BLOCKSIZE)
        if remainder > 0:
            payload += (BLOCKSIZE - remainder) * NUL
        return payload

    @classmethod
    def _create_gnu_long_header(cls, name, type, encoding, errors):
        """Return a GNUTYPE_LONGNAME or GNUTYPE_LONGLINK sequence
           for name.
        """
        name = name.encode(encoding, errors) + NUL

        info = {}
        info["name"] = "././@LongLink"
        info["type"] = type
        info["size"] = len(name)
        info["magic"] = GNU_MAGIC

        # create extended header + name blocks.
        return cls._create_header(info, USTAR_FORMAT, encoding, errors) + \
                cls._create_payload(name)

    @classmethod
    def _create_pax_generic_header(cls, pax_headers, type, encoding):
        """Return a POSIX.1-2008 extended or global header sequence
           that contains a list of keyword, value pairs. The values
           must be strings.
        """
        # Check if one of the fields contains surrogate characters and thereby
        # forces hdrcharset=BINARY, see _proc_pax() for more information.
        binary = False
        for keyword, value in pax_headers.items():
            try:
                value.encode("utf-8", "strict")
            except UnicodeEncodeError:
                binary = True
                break

        records = b""
        if binary:
            # Put the hdrcharset field at the beginning of the header.
            records += b"21 hdrcharset=BINARY\n"

        for keyword, value in pax_headers.items():
            keyword = keyword.encode("utf-8")
            if binary:
                # Try to restore the original byte representation of `value'.
                # Needless to say, that the encoding must match the string.
                value = value.encode(encoding, "surrogateescape")
            else:
                value = value.encode("utf-8")

            l = len(keyword) + len(value) + 3   # ' ' + '=' + '\n'
            n = p = 0
            while True:
                n = l + len(str(p))
                if n == p:
                    break
                p = n
            records += bytes(str(p), "ascii") + b" " + keyword + b"=" + value + b"\n"

        # We use a hardcoded "././@PaxHeader" name like star does
        # instead of the one that POSIX recommends.
        info = {}
        info["name"] = "././@PaxHeader"
        info["type"] = type
        info["size"] = len(records)
        info["magic"] = POSIX_MAGIC

        # Create pax header + record blocks.
        return cls._create_header(info, USTAR_FORMAT, "ascii", "replace") + \
                cls._create_payload(records)

    @classmethod
    def frombuf(cls, buf, encoding, errors):
        """Construct a TarInfo object from a 512 byte bytes object.
        """
        if len(buf) == 0:
            raise EmptyHeaderError("empty header")
        if len(buf) != BLOCKSIZE:
            raise TruncatedHeaderError("truncated header")
        if buf.count(NUL) == BLOCKSIZE:
            raise EOFHeaderError("end of file header")

        chksum = nti(buf[148:156])
        if chksum not in calc_chksums(buf):
            raise InvalidHeaderError("bad checksum")

        obj = cls()
        obj.name = nts(buf[0:100], encoding, errors)
        obj.mode = nti(buf[100:108])
        obj.uid = nti(buf[108:116])
        obj.gid = nti(buf[116:124])
        obj.size = nti(buf[124:136])
        obj.mtime = nti(buf[136:148])
        obj.chksum = chksum
        obj.type = buf[156:157]
        obj.linkname = nts(buf[157:257], encoding, errors)
        obj.uname = nts(buf[265:297], encoding, errors)
        obj.gname = nts(buf[297:329], encoding, errors)
        obj.devmajor = nti(buf[329:337])
        obj.devminor = nti(buf[337:345])
        prefix = nts(buf[345:500], encoding, errors)

        # Old V7 tar format represents a directory as a regular
        # file with a trailing slash.
        if obj.type == AREGTYPE and obj.name.endswith("/"):
            obj.type = DIRTYPE

        # The old GNU sparse format occupies some of the unused
        # space in the buffer for up to 4 sparse structures.
        # Save them for later processing in _proc_sparse().
        if obj.type == GNUTYPE_SPARSE:
            pos = 386
            structs = []
            for i in range(4):
                try:
                    offset = nti(buf[pos:pos + 12])
                    numbytes = nti(buf[pos + 12:pos + 24])
                except ValueError:
                    break
                structs.append((offset, numbytes))
                pos += 24
            isextended = bool(buf[482])
            origsize = nti(buf[483:495])
            obj._sparse_structs = (structs, isextended, origsize)

        # Remove redundant slashes from directories.
        if obj.isdir():
            obj.name = obj.name.rstrip("/")

        # Reconstruct a ustar longname.
        if prefix and obj.type not in GNU_TYPES:
            obj.name = prefix + "/" + obj.name
        return obj

    @classmethod
    def fromtarfile(cls, tarfile):
        """Return the next TarInfo object from TarFile object
           tarfile.
        """
        buf = tarfile.fileobj.read(BLOCKSIZE)
        obj = cls.frombuf(buf, tarfile.encoding, tarfile.errors)
        obj.offset = tarfile.fileobj.tell() - BLOCKSIZE
        return obj._proc_member(tarfile)

    #--------------------------------------------------------------------------
    # The following are methods that are called depending on the type of a
    # member. The entry point is _proc_member() which can be overridden in a
    # subclass to add custom _proc_*() methods. A _proc_*() method MUST
    # implement the following
    # operations:
    # 1. Set self.offset_data to the position where the data blocks begin,
    #    if there is data that follows.
    # 2. Set tarfile.offset to the position where the next member's header will
    #    begin.
    # 3. Return self or another valid TarInfo object.
    def _proc_member(self, tarfile):
        """Choose the right processing method depending on
           the type and call it.
        """
        if self.type in (GNUTYPE_LONGNAME, GNUTYPE_LONGLINK):
            return self._proc_gnulong(tarfile)
        elif self.type == GNUTYPE_SPARSE:
            return self._proc_sparse(tarfile)
        elif self.type in (XHDTYPE, XGLTYPE, SOLARIS_XHDTYPE):
            return self._proc_pax(tarfile)
        else:
            return self._proc_builtin(tarfile)

    def _proc_builtin(self, tarfile):
        """Process a builtin type or an unknown type which
           will be treated as a regular file.
        """
        self.offset_data = tarfile.fileobj.tell()
        offset = self.offset_data
        if self.isreg() or self.type not in SUPPORTED_TYPES:
            # Skip the following data blocks.
            offset += self._block(self.size)
        tarfile.offset = offset

        # Patch the TarInfo object with saved global
        # header information.
        self._apply_pax_info(tarfile.pax_headers, tarfile.encoding, tarfile.errors)

        # Remove redundant slashes from directories. This is to be consistent
        # with frombuf().
        if self.isdir():
            self.name = self.name.rstrip("/")

        return self

    def _proc_gnulong(self, tarfile):
        """Process the blocks that hold a GNU longname
           or longlink member.
        """
        buf = tarfile.fileobj.read(self._block(self.size))

        # Fetch the next header and process it.
        try:
            next = self.fromtarfile(tarfile)
        except HeaderError as e:
            raise SubsequentHeaderError(str(e)) from None

        # Patch the TarInfo object from the next header with
        # the longname information.
        next.offset = self.offset
        if self.type == GNUTYPE_LONGNAME:
            next.name = nts(buf, tarfile.encoding, tarfile.errors)
        elif self.type == GNUTYPE_LONGLINK:
            next.linkname = nts(buf, tarfile.encoding, tarfile.errors)

        # Remove redundant slashes from directories. This is to be consistent
        # with frombuf().
        if next.isdir():
            next.name = next.name.removesuffix("/")

        return next

    def _proc_sparse(self, tarfile):
        """Process a GNU sparse header plus extra headers.
        """
        # We already collected some sparse structures in frombuf().
        structs, isextended, origsize = self._sparse_structs
        del self._sparse_structs

        # Collect sparse structures from extended header blocks.
        while isextended:
            buf = tarfile.fileobj.read(BLOCKSIZE)
            pos = 0
            for i in range(21):
                try:
                    offset = nti(buf[pos:pos + 12])
                    numbytes = nti(buf[pos + 12:pos + 24])
                except ValueError:
                    break
                if offset and numbytes:
                    structs.append((offset, numbytes))
                pos += 24
            isextended = bool(buf[504])
        self.sparse = structs

        self.offset_data = tarfile.fileobj.tell()
        tarfile.offset = self.offset_data + self._block(self.size)
        self.size = origsize
        return self

    def _proc_pax(self, tarfile):
        """Process an extended or global header as described in
           POSIX.1-2008.
        """
        # Read the header information.
        buf = tarfile.fileobj.read(self._block(self.size))

        # A pax header stores supplemental information for either
        # the following file (extended) or all following files
        # (global).
        if self.type == XGLTYPE:
            pax_headers = tarfile.pax_headers
        else:
            pax_headers = tarfile.pax_headers.copy()

        # Parse pax header information. A record looks like that:
        # "%d %s=%s\n" % (length, keyword, value). length is the size
        # of the complete record including the length field itself and
        # the newline.
        pos = 0
        encoding = None
        raw_headers = []
        while len(buf) > pos and buf[pos] != 0x00:
            if not (match := _header_length_prefix_re.match(buf, pos)):
                raise InvalidHeaderError("invalid header")
            try:
                length = int(match.group(1))
            except ValueError:
                raise InvalidHeaderError("invalid header")
            # Headers must be at least 5 bytes, shortest being '5 x=\n'.
            # Value is allowed to be empty.
            if length < 5:
                raise InvalidHeaderError("invalid header")
            if pos + length > len(buf):
                raise InvalidHeaderError("invalid header")

            header_value_end_offset = match.start(1) + length - 1  # Last byte of the header
            keyword_and_value = buf[match.end(1) + 1:header_value_end_offset]
            raw_keyword, equals, raw_value = keyword_and_value.partition(b"=")

            # Check the framing of the header. The last character must be '\n' (0x0A)
            if not raw_keyword or equals != b"=" or buf[header_value_end_offset] != 0x0A:
                raise InvalidHeaderError("invalid header")
            raw_headers.append((length, raw_keyword, raw_value))

            # Check if the pax header contains a hdrcharset field. This tells us
            # the encoding of the path, linkpath, uname and gname fields. Normally,
            # these fields are UTF-8 encoded but since POSIX.1-2008 tar
            # implementations are allowed to store them as raw binary strings if
            # the translation to UTF-8 fails. For the time being, we don't care about
            # anything other than "BINARY". The only other value that is currently
            # allowed by the standard is "ISO-IR 10646 2000 UTF-8" in other words UTF-8.
            # Note that we only follow the initial 'hdrcharset' setting to preserve
            # the initial behavior of the 'tarfile' module.
            if raw_keyword == b"hdrcharset" and encoding is None:
                if raw_value == b"BINARY":
                    encoding = tarfile.encoding
                else:  # This branch ensures only the first 'hdrcharset' header is used.
                    encoding = "utf-8"

            pos += length

        # If no explicit hdrcharset is set, we use UTF-8 as a default.
        if encoding is None:
            encoding = "utf-8"

        # After parsing the raw headers we can decode them to text.
        for length, raw_keyword, raw_value in raw_headers:
            # Normally, we could just use "utf-8" as the encoding and "strict"
            # as the error handler, but we better not take the risk. For
            # example, GNU tar <= 1.23 is known to store filenames it cannot
            # translate to UTF-8 as raw strings (unfortunately without a
            # hdrcharset=BINARY header).
            # We first try the strict standard encoding, and if that fails we
            # fall back on the user's encoding and error handler.
            keyword = self._decode_pax_field(raw_keyword, "utf-8", "utf-8",
                    tarfile.errors)
            if keyword in PAX_NAME_FIELDS:
                value = self._decode_pax_field(raw_value, encoding, tarfile.encoding,
                        tarfile.errors)
            else:
                value = self._decode_pax_field(raw_value, "utf-8", "utf-8",
                        tarfile.errors)

            pax_headers[keyword] = value

        # Fetch the next header.
        try:
            next = self.fromtarfile(tarfile)
        except HeaderError as e:
            raise SubsequentHeaderError(str(e)) from None

        # Process GNU sparse information.
        if "GNU.sparse.map" in pax_headers:
            # GNU extended sparse format version 0.1.
            self._proc_gnusparse_01(next, pax_headers)

        elif "GNU.sparse.size" in pax_headers:
            # GNU extended sparse format version 0.0.
            self._proc_gnusparse_00(next, raw_headers)

        elif pax_headers.get("GNU.sparse.major") == "1" and pax_headers.get("GNU.sparse.minor") == "0":
            # GNU extended sparse format version 1.0.
            self._proc_gnusparse_10(next, pax_headers, tarfile)

        if self.type in (XHDTYPE, SOLARIS_XHDTYPE):
            # Patch the TarInfo object with the extended header info.
            next._apply_pax_info(pax_headers, tarfile.encoding, tarfile.errors)
            next.offset = self.offset

            if "size" in pax_headers:
                # If the extended header replaces the size field,
                # we need to recalculate the offset where the next
                # header starts.
                offset = next.offset_data
                if next.isreg() or next.type not in SUPPORTED_TYPES:
                    offset += next._block(next.size)
                tarfile.offset = offset

        return next

    def _proc_gnusparse_00(self, next, raw_headers):
        """Process a GNU tar extended sparse header, version 0.0.
        """
        offsets = []
        numbytes = []
        for _, keyword, value in raw_headers:
            if keyword == b"GNU.sparse.offset":
                try:
                    offsets.append(int(value.decode()))
                except ValueError:
                    raise InvalidHeaderError("invalid header")

            elif keyword == b"GNU.sparse.numbytes":
                try:
                    numbytes.append(int(value.decode()))
                except ValueError:
                    raise InvalidHeaderError("invalid header")

        next.sparse = list(zip(offsets, numbytes))

    def _proc_gnusparse_01(self, next, pax_headers):
        """Process a GNU tar extended sparse header, version 0.1.
        """
        sparse = [int(x) for x in pax_headers["GNU.sparse.map"].split(",")]
        next.sparse = list(zip(sparse[::2], sparse[1::2]))

    def _proc_gnusparse_10(self, next, pax_headers, tarfile):
        """Process a GNU tar extended sparse header, version 1.0.
        """
        fields = None
        sparse = []
        buf = tarfile.fileobj.read(BLOCKSIZE)
        fields, buf = buf.split(b"\n", 1)
        fields = int(fields)
        while len(sparse) < fields * 2:
            if b"\n" not in buf:
                buf += tarfile.fileobj.read(BLOCKSIZE)
            number, buf = buf.split(b"\n", 1)
            sparse.append(int(number))
        next.offset_data = tarfile.fileobj.tell()
        next.sparse = list(zip(sparse[::2], sparse[1::2]))

    def _apply_pax_info(self, pax_headers, encoding, errors):
        """Replace fields with supplemental information from a previous
           pax extended or global header.
        """
        for keyword, value in pax_headers.items():
            if keyword == "GNU.sparse.name":
                setattr(self, "path", value)
            elif keyword == "GNU.sparse.size":
                setattr(self, "size", int(value))
            elif keyword == "GNU.sparse.realsize":
                setattr(self, "size", int(value))
            elif keyword in PAX_FIELDS:
                if keyword in PAX_NUMBER_FIELDS:
                    try:
                        value = PAX_NUMBER_FIELDS[keyword](value)
                    except ValueError:
                        value = 0
                if keyword == "path":
                    value = value.rstrip("/")
                setattr(self, keyword, value)

        self.pax_headers = pax_headers.copy()

    def _decode_pax_field(self, value, encoding, fallback_encoding, fallback_errors):
        """Decode a single field from a pax record.
        """
        try:
            return value.decode(encoding, "strict")
        except UnicodeDecodeError:
            return value.decode(fallback_encoding, fallback_errors)

    def _block(self, count):
        """Round up a byte count by BLOCKSIZE and return it,
           e.g. _block(834) => 1024.
        """
        blocks, remainder = divmod(count, BLOCKSIZE)
        if remainder:
            blocks += 1
        return blocks * BLOCKSIZE

    def isreg(self):
        'Return True if the Tarinfo object is a regular file.'
        return self.type in REGULAR_TYPES

    def isfile(self):
        'Return True if the Tarinfo object is a regular file.'
        return self.isreg()

    def isdir(self):
        'Return True if it is a directory.'
        return self.type == DIRTYPE

    def issym(self):
        'Return True if it is a symbolic link.'
        return self.type == SYMTYPE

    def islnk(self):
        'Return True if it is a hard link.'
        return self.type == LNKTYPE

    def ischr(self):
        'Return True if it is a character device.'
        return self.type == CHRTYPE

    def isblk(self):
        'Return True if it is a block device.'
        return self.type == BLKTYPE

    def isfifo(self):
        'Return True if it is a FIFO.'
        return self.type == FIFOTYPE

    def issparse(self):
        return self.sparse is not None

    def isdev(self):
        'Return True if it is one of character device, block device or FIFO.'
        return self.type in (CHRTYPE, BLKTYPE, FIFOTYPE)
# class TarInfo

class TarFile(object):
    """The TarFile Class provides an interface to tar archives.
    """

    debug = 0                   # May be set from 0 (no msgs) to 3 (all msgs)

    dereference = False         # If true, add content of linked file to the
                                # tar file, else the link.

    ignore_zeros = False        # If true, skips empty or invalid blocks and
                                # continues processing.

    errorlevel = 1              # If 0, fatal errors only appear in debug
                                # messages (if debug >= 0). If > 0, errors
                                # are passed to the caller as exceptions.

    format = DEFAULT_FORMAT     # The format to use when creating an archive.

    encoding = ENCODING         # Encoding for 8-bit character strings.

    errors = None               # Error handler for unicode conversion.

    tarinfo = TarInfo           # The default TarInfo class to use.

    fileobject = ExFileObject   # The file-object for extractfile().

    extraction_filter = None    # The default filter for extraction.

    def __init__(self, name=None, mode="r", fileobj=None, format=None,
            tarinfo=None, dereference=None, ignore_zeros=None, encoding=None,
            errors="surrogateescape", pax_headers=None, debug=None,
            errorlevel=None, copybufsize=None, stream=False):
        """Open an (uncompressed) tar archive `name'. `mode' is either 'r' to
           read from an existing archive, 'a' to append data to an existing
           file or 'w' to create a new file overwriting an existing one. `mode'
           defaults to 'r'.
           If `fileobj' is given, it is used for reading or writing data. If it
           can be determined, `mode' is overridden by `fileobj's mode.
           `fileobj' is not closed, when TarFile is closed.
        """
        modes = {"r": "rb", "a": "r+b", "w": "wb", "x": "xb"}
        if mode not in modes:
            raise ValueError("mode must be 'r', 'a', 'w' or 'x'")
        self.mode = mode
        self._mode = modes[mode]

        if not fileobj:
            if self.mode == "a" and not os.path.exists(name):
                # Create nonexistent files in append mode.
                self.mode = "w"
                self._mode = "wb"
            fileobj = bltn_open(name, self._mode)
            self._extfileobj = False
        else:
            if (name is None and hasattr(fileobj, "name") and
                isinstance(fileobj.name, (str, bytes))):
                name = fileobj.name
            if hasattr(fileobj, "mode"):
                self._mode = fileobj.mode
            self._extfileobj = True
        self.name = os.path.abspath(name) if name else None
        self.fileobj = fileobj

        self.stream = stream

        # Init attributes.
        if format is not None:
            self.format = format
        if tarinfo is not None:
            self.tarinfo = tarinfo
        if dereference is not None:
            self.dereference = dereference
        if ignore_zeros is not None:
            self.ignore_zeros = ignore_zeros
        if encoding is not None:
            self.encoding = encoding
        self.errors = errors

        if pax_headers is not None and self.format == PAX_FORMAT:
            self.pax_headers = pax_headers
        else:
            self.pax_headers = {}

        if debug is not None:
            self.debug = debug
        if errorlevel is not None:
            self.errorlevel = errorlevel

        # Init datastructures.
        self.copybufsize = copybufsize
        self.closed = False
        self.members = []       # list of members as TarInfo objects
        self._loaded = False    # flag if all members have been read
        self.offset = self.fileobj.tell()
                                # current position in the archive file
        self.inodes = {}        # dictionary caching the inodes of
                                # archive members already added

        try:
            if self.mode == "r":
                self.firstmember = None
                self.firstmember = self.next()

            if self.mode == "a":
                # Move to the end of the archive,
                # before the first empty block.
                while True:
                    self.fileobj.seek(self.offset)
                    try:
                        tarinfo = self.tarinfo.fromtarfile(self)
                        self.members.append(tarinfo)
                    except EOFHeaderError:
                        self.fileobj.seek(self.offset)
                        break
                    except HeaderError as e:
                        raise ReadError(str(e)) from None

            if self.mode in ("a", "w", "x"):
                self._loaded = True

                if self.pax_headers:
                    buf = self.tarinfo.create_pax_global_header(self.pax_headers.copy())
                    self.fileobj.write(buf)
                    self.offset += len(buf)
        except:
            if not self._extfileobj:
                self.fileobj.close()
            self.closed = True
            raise

    #--------------------------------------------------------------------------
    # Below are the classmethods which act as alternate constructors to the
    # TarFile class. The open() method is the only one that is needed for
    # public use; it is the "super"-constructor and is able to select an
    # adequate "sub"-constructor for a particular compression using the mapping
    # from OPEN_METH.
    #
    # This concept allows one to subclass TarFile without losing the comfort of
    # the super-constructor. A sub-constructor is registered and made available
    # by adding it to the mapping in OPEN_METH.

    @classmethod
    def open(cls, name=None, mode="r", fileobj=None, bufsize=RECORDSIZE, **kwargs):
        """Open a tar archive for reading, writing or appending. Return
           an appropriate TarFile class.

           mode:
           'r' or 'r:*' open for reading with transparent compression
           'r:'         open for reading exclusively uncompressed
           'r:gz'       open for reading with gzip compression
           'r:bz2'      open for reading with bzip2 compression
           'r:xz'       open for reading with lzma compression
           'a' or 'a:'  open for appending, creating the file if necessary
           'w' or 'w:'  open for writing without compression
           'w:gz'       open for writing with gzip compression
           'w:bz2'      open for writing with bzip2 compression
           'w:xz'       open for writing with lzma compression

           'x' or 'x:'  create a tarfile exclusively without compression, raise
                        an exception if the file is already created
           'x:gz'       create a gzip compressed tarfile, raise an exception
                        if the file is already created
           'x:bz2'      create a bzip2 compressed tarfile, raise an exception
                        if the file is already created
           'x:xz'       create an lzma compressed tarfile, raise an exception
                        if the file is already created

           'r|*'        open a stream of tar blocks with transparent compression
           'r|'         open an uncompressed stream of tar blocks for reading
           'r|gz'       open a gzip compressed stream of tar blocks
           'r|bz2'      open a bzip2 compressed stream of tar blocks
           'r|xz'       open an lzma compressed stream of tar blocks
           'w|'         open an uncompressed stream for writing
           'w|gz'       open a gzip compressed stream for writing
           'w|bz2'      open a bzip2 compressed stream for writing
           'w|xz'       open an lzma compressed stream for writing
        """

        if not name and not fileobj:
            raise ValueError("nothing to open")

        if mode in ("r", "r:*"):
            # Find out which *open() is appropriate for opening the file.
            def not_compressed(comptype):
                return cls.OPEN_METH[comptype] == 'taropen'
            error_msgs = []
            for comptype in sorted(cls.OPEN_METH, key=not_compressed):
                func = getattr(cls, cls.OPEN_METH[comptype])
                if fileobj is not None:
                    saved_pos = fileobj.tell()
                try:
                    return func(name, "r", fileobj, **kwargs)
                except (ReadError, CompressionError) as e:
                    error_msgs.append(f'- method {comptype}: {e!r}')
                    if fileobj is not None:
                        fileobj.seek(saved_pos)
                    continue
            error_msgs_summary = '\n'.join(error_msgs)
            raise ReadError(f"file could not be opened successfully:\n{error_msgs_summary}")

        elif ":" in mode:
            filemode, comptype = mode.split(":", 1)
            filemode = filemode or "r"
            comptype = comptype or "tar"

            # Select the *open() function according to
            # given compression.
            if comptype in cls.OPEN_METH:
                func = getattr(cls, cls.OPEN_METH[comptype])
            else:
                raise CompressionError("unknown compression type %r" % comptype)
            return func(name, filemode, fileobj, **kwargs)

        elif "|" in mode:
            filemode, comptype = mode.split("|", 1)
            filemode = filemode or "r"
            comptype = comptype or "tar"

            if filemode not in ("r", "w"):
                raise ValueError("mode must be 'r' or 'w'")

            compresslevel = kwargs.pop("compresslevel", 9)
            stream = _Stream(name, filemode, comptype, fileobj, bufsize,
                             compresslevel)
            try:
                t = cls(name, filemode, stream, **kwargs)
            except:
                stream.close()
                raise
            t._extfileobj = False
            return t

        elif mode in ("a", "w", "x"):
            return cls.taropen(name, mode, fileobj, **kwargs)

        raise ValueError("undiscernible mode")

    @classmethod
    def taropen(cls, name, mode="r", fileobj=None, **kwargs):
        """Open uncompressed tar archive name for reading or writing.
        """
        if mode not in ("r", "a", "w", "x"):
            raise ValueError("mode must be 'r', 'a', 'w' or 'x'")
        return cls(name, mode, fileobj, **kwargs)

    @classmethod
    def gzopen(cls, name, mode="r", fileobj=None, compresslevel=9, **kwargs):
        """Open gzip compressed tar archive name for reading or writing.
           Appending is not allowed.
        """
        if mode not in ("r", "w", "x"):
            raise ValueError("mode must be 'r', 'w' or 'x'")

        try:
            from gzip import GzipFile
        except ImportError:
            raise CompressionError("gzip module is not available") from None

        try:
            fileobj = GzipFile(name, mode + "b", compresslevel, fileobj)
        except OSError as e:
            if fileobj is not None and mode == 'r':
                raise ReadError("not a gzip file") from e
            raise

        try:
            t = cls.taropen(name, mode, fileobj, **kwargs)
        except OSError as e:
            fileobj.close()
            if mode == 'r':
                raise ReadError("not a gzip file") from e
            raise
        except:
            fileobj.close()
            raise
        t._extfileobj = False
        return t

    @classmethod
    def bz2open(cls, name, mode="r", fileobj=None, compresslevel=9, **kwargs):
        """Open bzip2 compressed tar archive name for reading or writing.
           Appending is not allowed.
        """
        if mode not in ("r", "w", "x"):
            raise ValueError("mode must be 'r', 'w' or 'x'")

        try:
            from bz2 import BZ2File
        except ImportError:
            raise CompressionError("bz2 module is not available") from None

        fileobj = BZ2File(fileobj or name, mode, compresslevel=compresslevel)

        try:
            t = cls.taropen(name, mode, fileobj, **kwargs)
        except (OSError, EOFError) as e:
            fileobj.close()
            if mode == 'r':
                raise ReadError("not a bzip2 file") from e
            raise
        except:
            fileobj.close()
            raise
        t._extfileobj = False
        return t

    @classmethod
    def xzopen(cls, name, mode="r", fileobj=None, preset=None, **kwargs):
        """Open lzma compressed tar archive name for reading or writing.
           Appending is not allowed.
        """
        if mode not in ("r", "w", "x"):
            raise ValueError("mode must be 'r', 'w' or 'x'")

        try:
            from lzma import LZMAFile, LZMAError
        except ImportError:
            raise CompressionError("lzma module is not available") from None

        fileobj = LZMAFile(fileobj or name, mode, preset=preset)

        try:
            t = cls.taropen(name, mode, fileobj, **kwargs)
        except (LZMAError, EOFError) as e:
            fileobj.close()
            if mode == 'r':
                raise ReadError("not an lzma file") from e
            raise
        except:
            fileobj.close()
            raise
        t._extfileobj = False
        return t

    # All *open() methods are registered here.
    OPEN_METH = {
        "tar": "taropen",   # uncompressed tar
        "gz":  "gzopen",    # gzip compressed tar
        "bz2": "bz2open",   # bzip2 compressed tar
        "xz":  "xzopen"     # lzma compressed tar
    }

    #--------------------------------------------------------------------------
    # The public methods which TarFile provides:

    def close(self):
        """Close the TarFile. In write-mode, two finishing zero blocks are
           appended to the archive.
        """
        if self.closed:
            return

        self.closed = True
        try:
            if self.mode in ("a", "w", "x"):
                self.fileobj.write(NUL * (BLOCKSIZE * 2))
                self.offset += (BLOCKSIZE * 2)
                # fill up the end with zero-blocks
                # (like option -b20 for tar does)
                blocks, remainder = divmod(self.offset, RECORDSIZE)
                if remainder > 0:
                    self.fileobj.write(NUL * (RECORDSIZE - remainder))
        finally:
            if not self._extfileobj:
                self.fileobj.close()

    def getmember(self, name):
        """Return a TarInfo object for member `name'. If `name' can not be
           found in the archive, KeyError is raised. If a member occurs more
           than once in the archive, its last occurrence is assumed to be the
           most up-to-date version.
        """
        tarinfo = self._getmember(name.rstrip('/'))
        if tarinfo is None:
            raise KeyError("filename %r not found" % name)
        return tarinfo

    def getmembers(self):
        """Return the members of the archive as a list of TarInfo objects. The
           list has the same order as the members in the archive.
        """
        self._check()
        if not self._loaded:    # if we want to obtain a list of
            self._load()        # all members, we first have to
                                # scan the whole archive.
        return self.members

    def getnames(self):
        """Return the members of the archive as a list of their names. It has
           the same order as the list returned by getmembers().
        """
        return [tarinfo.name for tarinfo in self.getmembers()]

    def gettarinfo(self, name=None, arcname=None, fileobj=None):
        """Create a TarInfo object from the result of os.stat or equivalent
           on an existing file. The file is either named by `name', or
           specified as a file object `fileobj' with a file descriptor. If
           given, `arcname' specifies an alternative name for the file in the
           archive, otherwise, the name is taken from the 'name' attribute of
           'fileobj', or the 'name' argument. The name should be a text
           string.
        """
        self._check("awx")

        # When fileobj is given, replace name by
        # fileobj's real name.
        if fileobj is not None:
            name = fileobj.name

        # Building the name of the member in the archive.
        # Backward slashes are converted to forward slashes,
        # Absolute paths are turned to relative paths.
        if arcname is None:
            arcname = name
        drv, arcname = os.path.splitdrive(arcname)
        arcname = arcname.replace(os.sep, "/")
        arcname = arcname.lstrip("/")

        # Now, fill the TarInfo object with
        # information specific for the file.
        tarinfo = self.tarinfo()
        tarinfo._tarfile = self  # To be removed in 3.16.

        # Use os.stat or os.lstat, depending on if symlinks shall be resolved.
        if fileobj is None:
            if not self.dereference:
                statres = os.lstat(name)
            else:
                statres = os.stat(name)
        else:
            statres = os.fstat(fileobj.fileno())
        linkname = ""

        stmd = statres.st_mode
        if stat.S_ISREG(stmd):
            inode = (statres.st_ino, statres.st_dev)
            if not self.dereference and statres.st_nlink > 1 and \
                    inode in self.inodes and arcname != self.inodes[inode]:
                # Is it a hardlink to an already
                # archived file?
                type = LNKTYPE
                linkname = self.inodes[inode]
            else:
                # The inode is added only if its valid.
                # For win32 it is always 0.
                type = REGTYPE
                if inode[0]:
                    self.inodes[inode] = arcname
        elif stat.S_ISDIR(stmd):
            type = DIRTYPE
        elif stat.S_ISFIFO(stmd):
            type = FIFOTYPE
        elif stat.S_ISLNK(stmd):
            type = SYMTYPE
            linkname = os.readlink(name)
        elif stat.S_ISCHR(stmd):
            type = CHRTYPE
        elif stat.S_ISBLK(stmd):
            type = BLKTYPE
        else:
            return None

        # Fill the TarInfo object with all
        # information we can get.
        tarinfo.name = arcname
        tarinfo.mode = stmd
        tarinfo.uid = statres.st_uid
        tarinfo.gid = statres.st_gid
        if type == REGTYPE:
            tarinfo.size = statres.st_size
        else:
            tarinfo.size = 0
        tarinfo.mtime = statres.st_mtime
        tarinfo.type = type
        tarinfo.linkname = linkname
        if pwd:
            try:
                tarinfo.uname = pwd.getpwuid(tarinfo.uid)[0]
            except KeyError:
                pass
        if grp:
            try:
                tarinfo.gname = grp.getgrgid(tarinfo.gid)[0]
            except KeyError:
                pass

        if type in (CHRTYPE, BLKTYPE):
            if hasattr(os, "major") and hasattr(os, "minor"):
                tarinfo.devmajor = os.major(statres.st_rdev)
                tarinfo.devminor = os.minor(statres.st_rdev)
        return tarinfo

    def list(self, verbose=True, *, members=None):
        """Print a table of contents to sys.stdout. If `verbose' is False, only
           the names of the members are printed. If it is True, an `ls -l'-like
           output is produced. `members' is optional and must be a subset of the
           list returned by getmembers().
        """
        # Convert tarinfo type to stat type.
        type2mode = {REGTYPE: stat.S_IFREG, SYMTYPE: stat.S_IFLNK,
                     FIFOTYPE: stat.S_IFIFO, CHRTYPE: stat.S_IFCHR,
                     DIRTYPE: stat.S_IFDIR, BLKTYPE: stat.S_IFBLK}
        self._check()

        if members is None:
            members = self
        for tarinfo in members:
            if verbose:
                if tarinfo.mode is None:
                    _safe_print("??????????")
                else:
                    modetype = type2mode.get(tarinfo.type, 0)
                    _safe_print(stat.filemode(modetype | tarinfo.mode))
                _safe_print("%s/%s" % (tarinfo.uname or tarinfo.uid,
                                       tarinfo.gname or tarinfo.gid))
                if tarinfo.ischr() or tarinfo.isblk():
                    _safe_print("%10s" %
                            ("%d,%d" % (tarinfo.devmajor, tarinfo.devminor)))
                else:
                    _safe_print("%10d" % tarinfo.size)
                if tarinfo.mtime is None:
                    _safe_print("????-??-?? ??:??:??")
                else:
                    _safe_print("%d-%02d-%02d %02d:%02d:%02d" \
                                % time.localtime(tarinfo.mtime)[:6])

            _safe_print(tarinfo.name + ("/" if tarinfo.isdir() else ""))

            if verbose:
                if tarinfo.issym():
                    _safe_print("-> " + tarinfo.linkname)
                if tarinfo.islnk():
                    _safe_print("link to " + tarinfo.linkname)
            print()

    def add(self, name, arcname=None, recursive=True, *, filter=None):
        """Add the file `name' to the archive. `name' may be any type of file
           (directory, fifo, symbolic link, etc.). If given, `arcname'
           specifies an alternative name for the file in the archive.
           Directories are added recursively by default. This can be avoided by
           setting `recursive' to False. `filter' is a function
           that expects a TarInfo object argument and returns the changed
           TarInfo object, if it returns None the TarInfo object will be
           excluded from the archive.
        """
        self._check("awx")

        if arcname is None:
            arcname = name

        # Skip if somebody tries to archive the archive...
        if self.name is not None and os.path.abspath(name) == self.name:
            self._dbg(2, "tarfile: Skipped %r" % name)
            return

        self._dbg(1, name)

        # Create a TarInfo object from the file.
        tarinfo = self.gettarinfo(name, arcname)

        if tarinfo is None:
            self._dbg(1, "tarfile: Unsupported type %r" % name)
            return

        # Change or exclude the TarInfo object.
        if filter is not None:
            tarinfo = filter(tarinfo)
            if tarinfo is None:
                self._dbg(2, "tarfile: Excluded %r" % name)
                return

        # Append the tar header and data to the archive.
        if tarinfo.isreg():
            with bltn_open(name, "rb") as f:
                self.addfile(tarinfo, f)

        elif tarinfo.isdir():
            self.addfile(tarinfo)
            if recursive:
                for f in sorted(os.listdir(name)):
                    self.add(os.path.join(name, f), os.path.join(arcname, f),
                            recursive, filter=filter)

        else:
            self.addfile(tarinfo)

    def addfile(self, tarinfo, fileobj=None):
        """Add the TarInfo object `tarinfo' to the archive. If `tarinfo' represents
           a non zero-size regular file, the `fileobj' argument should be a binary file,
           and tarinfo.size bytes are read from it and added to the archive.
           You can create TarInfo objects directly, or by using gettarinfo().
        """
        self._check("awx")

        if fileobj is None and tarinfo.isreg() and tarinfo.size != 0:
            raise ValueError("fileobj not provided for non zero-size regular file")

        tarinfo = copy.copy(tarinfo)

        buf = tarinfo.tobuf(self.format, self.encoding, self.errors)
        self.fileobj.write(buf)
        self.offset += len(buf)
        bufsize=self.copybufsize
        # If there's data to follow, append it.
        if fileobj is not None:
            copyfileobj(fileobj, self.fileobj, tarinfo.size, bufsize=bufsize)
            blocks, remainder = divmod(tarinfo.size, BLOCKSIZE)
            if remainder > 0:
                self.fileobj.write(NUL * (BLOCKSIZE - remainder))
                blocks += 1
            self.offset += blocks * BLOCKSIZE

        self.members.append(tarinfo)

    def _get_filter_function(self, filter):
        if filter is None:
            filter = self.extraction_filter
            if filter is None:
                import warnings
                warnings.warn(
                    'Python 3.14 will, by default, filter extracted tar '
                    + 'archives and reject files or modify their metadata. '
                    + 'Use the filter argument to control this behavior.',
                    DeprecationWarning, stacklevel=3)
                return fully_trusted_filter
            if isinstance(filter, str):
                raise TypeError(
                    'String names are not supported for '
                    + 'TarFile.extraction_filter. Use a function such as '
                    + 'tarfile.data_filter directly.')
            return filter
        if callable(filter):
            return filter
        try:
            return _NAMED_FILTERS[filter]
        except KeyError:
            raise ValueError(f"filter {filter!r} not found") from None

    def extractall(self, path=".", members=None, *, numeric_owner=False,
                   filter=None):
        """Extract all members from the archive to the current working
           directory and set owner, modification time and permissions on
           directories afterwards. `path' specifies a different directory
           to extract to. `members' is optional and must be a subset of the
           list returned by getmembers(). If `numeric_owner` is True, only
           the numbers for user/group names are used and not the names.

           The `filter` function will be called on each member just
           before extraction.
           It can return a changed TarInfo or None to skip the member.
           String names of common filters are accepted.
        """
        directories = []

        filter_function = self._get_filter_function(filter)
        if members is None:
            members = self

        for member in members:
            tarinfo = self._get_extract_tarinfo(member, filter_function, path)
            if tarinfo is None:
                continue
            if tarinfo.isdir():
                # For directories, delay setting attributes until later,
                # since permissions can interfere with extraction and
                # extracting contents can reset mtime.
                directories.append(tarinfo)
            self._extract_one(tarinfo, path, set_attrs=not tarinfo.isdir(),
                              numeric_owner=numeric_owner)

        # Reverse sort directories.
        directories.sort(key=lambda a: a.name, reverse=True)

        # Set correct owner, mtime and filemode on directories.
        for tarinfo in directories:
            dirpath = os.path.join(path, tarinfo.name)
            try:
                self.chown(tarinfo, dirpath, numeric_owner=numeric_owner)
                self.utime(tarinfo, dirpath)
                self.chmod(tarinfo, dirpath)
            except ExtractError as e:
                self._handle_nonfatal_error(e)

    def extract(self, member, path="", set_attrs=True, *, numeric_owner=False,
                filter=None):
        """Extract a member from the archive to the current working directory,
           using its full name. Its file information is extracted as accurately
           as possible. `member' may be a filename or a TarInfo object. You can
           specify a different directory using `path'. File attributes (owner,
           mtime, mode) are set unless `set_attrs' is False. If `numeric_owner`
           is True, only the numbers for user/group names are used and not
           the names.

           The `filter` function will be called before extraction.
           It can return a changed TarInfo or None to skip the member.
           String names of common filters are accepted.
        """
        filter_function = self._get_filter_function(filter)
        tarinfo = self._get_extract_tarinfo(member, filter_function, path)
        if tarinfo is not None:
            self._extract_one(tarinfo, path, set_attrs, numeric_owner)

    def _get_extract_tarinfo(self, member, filter_function, path):
        """Get filtered TarInfo (or None) from member, which might be a str"""
        if isinstance(member, str):
            tarinfo = self.getmember(member)
        else:
            tarinfo = member

        unfiltered = tarinfo
        try:
            tarinfo = filter_function(tarinfo, path)
        except (OSError, FilterError) as e:
            self._handle_fatal_error(e)
        except ExtractError as e:
            self._handle_nonfatal_error(e)
        if tarinfo is None:
            self._dbg(2, "tarfile: Excluded %r" % unfiltered.name)
            return None
        # Prepare the link target for makelink().
        if tarinfo.islnk():
            tarinfo = copy.copy(tarinfo)
            tarinfo._link_target = os.path.join(path, tarinfo.linkname)
        return tarinfo

    def _extract_one(self, tarinfo, path, set_attrs, numeric_owner):
        """Extract from filtered tarinfo to disk"""
        self._check("r")

        try:
            self._extract_member(tarinfo, os.path.join(path, tarinfo.name),
                                 set_attrs=set_attrs,
                                 numeric_owner=numeric_owner)
        except OSError as e:
            self._handle_fatal_error(e)
        except ExtractError as e:
            self._handle_nonfatal_error(e)

    def _handle_nonfatal_error(self, e):
        """Handle non-fatal error (ExtractError) according to errorlevel"""
        if self.errorlevel > 1:
            raise
        else:
            self._dbg(1, "tarfile: %s" % e)

    def _handle_fatal_error(self, e):
        """Handle "fatal" error according to self.errorlevel"""
        if self.errorlevel > 0:
            raise
        elif isinstance(e, OSError):
            if e.filename is None:
                self._dbg(1, "tarfile: %s" % e.strerror)
            else:
                self._dbg(1, "tarfile: %s %r" % (e.strerror, e.filename))
        else:
            self._dbg(1, "tarfile: %s %s" % (type(e).__name__, e))

    def extractfile(self, member):
        """Extract a member from the archive as a file object. `member' may be
           a filename or a TarInfo object. If `member' is a regular file or
           a link, an io.BufferedReader object is returned. For all other
           existing members, None is returned. If `member' does not appear
           in the archive, KeyError is raised.
        """
        self._check("r")

        if isinstance(member, str):
            tarinfo = self.getmember(member)
        else:
            tarinfo = member

        if tarinfo.isreg() or tarinfo.type not in SUPPORTED_TYPES:
            # Members with unknown types are treated as regular files.
            return self.fileobject(self, tarinfo)

        elif tarinfo.islnk() or tarinfo.issym():
            if isinstance(self.fileobj, _Stream):
                # A small but ugly workaround for the case that someone tries
                # to extract a (sym)link as a file-object from a non-seekable
                # stream of tar blocks.
                raise StreamError("cannot extract (sym)link as file object")
            else:
                # A (sym)link's file object is its target's file object.
                return self.extractfile(self._find_link_target(tarinfo))
        else:
            # If there's no data associated with the member (directory, chrdev,
            # blkdev, etc.), return None instead of a file object.
            return None

    def _extract_member(self, tarinfo, targetpath, set_attrs=True,
                        numeric_owner=False):
        """Extract the TarInfo object tarinfo to a physical
           file called targetpath.
        """
        # Fetch the TarInfo object for the given name
        # and build the destination pathname, replacing
        # forward slashes to platform specific separators.
        targetpath = targetpath.rstrip("/")
        targetpath = targetpath.replace("/", os.sep)

        # Create all upper directories.
        upperdirs = os.path.dirname(targetpath)
        if upperdirs and not os.path.exists(upperdirs):
            # Create directories that are not part of the archive with
            # default permissions.
            os.makedirs(upperdirs, exist_ok=True)

        if tarinfo.islnk() or tarinfo.issym():
            self._dbg(1, "%s -> %s" % (tarinfo.name, tarinfo.linkname))
        else:
            self._dbg(1, tarinfo.name)

        if tarinfo.isreg():
            self.makefile(tarinfo, targetpath)
        elif tarinfo.isdir():
            self.makedir(tarinfo, targetpath)
        elif tarinfo.isfifo():
            self.makefifo(tarinfo, targetpath)
        elif tarinfo.ischr() or tarinfo.isblk():
            self.makedev(tarinfo, targetpath)
        elif tarinfo.islnk() or tarinfo.issym():
            self.makelink(tarinfo, targetpath)
        elif tarinfo.type not in SUPPORTED_TYPES:
            self.makeunknown(tarinfo, targetpath)
        else:
            self.makefile(tarinfo, targetpath)

        if set_attrs:
            self.chown(tarinfo, targetpath, numeric_owner)
            if not tarinfo.issym():
                self.chmod(tarinfo, targetpath)
                self.utime(tarinfo, targetpath)

    #--------------------------------------------------------------------------
    # Below are the different file methods. They are called via
    # _extract_member() when extract() is called. They can be replaced in a
    # subclass to implement other functionality.

    def makedir(self, tarinfo, targetpath):
        """Make a directory called targetpath.
        """
        try:
            if tarinfo.mode is None:
                # Use the system's default mode
                os.mkdir(targetpath)
            else:
                # Use a safe mode for the directory, the real mode is set
                # later in _extract_member().
                os.mkdir(targetpath, 0o700)
        except FileExistsError:
            if not os.path.isdir(targetpath):
                raise

    def makefile(self, tarinfo, targetpath):
        """Make a file called targetpath.
        """
        source = self.fileobj
        source.seek(tarinfo.offset_data)
        bufsize = self.copybufsize
        with bltn_open(targetpath, "wb") as target:
            if tarinfo.sparse is not None:
                for offset, size in tarinfo.sparse:
                    target.seek(offset)
                    copyfileobj(source, target, size, ReadError, bufsize)
                target.seek(tarinfo.size)
                target.truncate()
            else:
                copyfileobj(source, target, tarinfo.size, ReadError, bufsize)

    def makeunknown(self, tarinfo, targetpath):
        """Make a file from a TarInfo object with an unknown type
           at targetpath.
        """
        self.makefile(tarinfo, targetpath)
        self._dbg(1, "tarfile: Unknown file type %r, " \
                     "extracted as regular file." % tarinfo.type)

    def makefifo(self, tarinfo, targetpath):
        """Make a fifo called targetpath.
        """
        if hasattr(os, "mkfifo"):
            os.mkfifo(targetpath)
        else:
            raise ExtractError("fifo not supported by system")

    def makedev(self, tarinfo, targetpath):
        """Make a character or block device called targetpath.
        """
        if not hasattr(os, "mknod") or not hasattr(os, "makedev"):
            raise ExtractError("special devices not supported by system")

        mode = tarinfo.mode
        if mode is None:
            # Use mknod's default
            mode = 0o600
        if tarinfo.isblk():
            mode |= stat.S_IFBLK
        else:
            mode |= stat.S_IFCHR

        os.mknod(targetpath, mode,
                 os.makedev(tarinfo.devmajor, tarinfo.devminor))

    def makelink(self, tarinfo, targetpath):
        """Make a (symbolic) link called targetpath. If it cannot be created
          (platform limitation), we try to make a copy of the referenced file
          instead of a link.
        """
        try:
            # For systems that support symbolic and hard links.
            if tarinfo.issym():
                if os.path.lexists(targetpath):
                    # Avoid FileExistsError on following os.symlink.
                    os.unlink(targetpath)
                os.symlink(tarinfo.linkname, targetpath)
            else:
                if os.path.exists(tarinfo._link_target):
                    os.link(tarinfo._link_target, targetpath)
                else:
                    self._extract_member(self._find_link_target(tarinfo),
                                         targetpath)
        except symlink_exception:
            try:
                self._extract_member(self._find_link_target(tarinfo),
                                     targetpath)
            except KeyError:
                raise ExtractError("unable to resolve link inside archive") from None

    def chown(self, tarinfo, targetpath, numeric_owner):
        """Set owner of targetpath according to tarinfo. If numeric_owner
           is True, use .gid/.uid instead of .gname/.uname. If numeric_owner
           is False, fall back to .gid/.uid when the search based on name
           fails.
        """
        if hasattr(os, "geteuid") and os.geteuid() == 0:
            # We have to be root to do so.
            g = tarinfo.gid
            u = tarinfo.uid
            if not numeric_owner:
                try:
                    if grp and tarinfo.gname:
                        g = grp.getgrnam(tarinfo.gname)[2]
                except KeyError:
                    pass
                try:
                    if pwd and tarinfo.uname:
                        u = pwd.getpwnam(tarinfo.uname)[2]
                except KeyError:
                    pass
            if g is None:
                g = -1
            if u is None:
                u = -1
            try:
                if tarinfo.issym() and hasattr(os, "lchown"):
                    os.lchown(targetpath, u, g)
                else:
                    os.chown(targetpath, u, g)
            except (OSError, OverflowError) as e:
                # OverflowError can be raised if an ID doesn't fit in `id_t`
                raise ExtractError("could not change owner") from e

    def chmod(self, tarinfo, targetpath):
        """Set file permissions of targetpath according to tarinfo.
        """
        if tarinfo.mode is None:
            return
        try:
            os.chmod(targetpath, tarinfo.mode)
        except OSError as e:
            raise ExtractError("could not change mode") from e

    def utime(self, tarinfo, targetpath):
        """Set modification time of targetpath according to tarinfo.
        """
        mtime = tarinfo.mtime
        if mtime is None:
            return
        if not hasattr(os, 'utime'):
            return
        try:
            os.utime(targetpath, (mtime, mtime))
        except OSError as e:
            raise ExtractError("could not change modification time") from e

    #--------------------------------------------------------------------------
    def next(self):
        """Return the next member of the archive as a TarInfo object, when
           TarFile is opened for reading. Return None if there is no more
           available.
        """
        self._check("ra")
        if self.firstmember is not None:
            m = self.firstmember
            self.firstmember = None
            return m

        # Advance the file pointer.
        if self.offset != self.fileobj.tell():
            if self.offset == 0:
                return None
            self.fileobj.seek(self.offset - 1)
            if not self.fileobj.read(1):
                raise ReadError("unexpected end of data")

        # Read the next block.
        tarinfo = None
        while True:
            try:
                tarinfo = self.tarinfo.fromtarfile(self)
            except EOFHeaderError as e:
                if self.ignore_zeros:
                    self._dbg(2, "0x%X: %s" % (self.offset, e))
                    self.offset += BLOCKSIZE
                    continue
            except InvalidHeaderError as e:
                if self.ignore_zeros:
                    self._dbg(2, "0x%X: %s" % (self.offset, e))
                    self.offset += BLOCKSIZE
                    continue
                elif self.offset == 0:
                    raise ReadError(str(e)) from None
            except EmptyHeaderError:
                if self.offset == 0:
                    raise ReadError("empty file") from None
            except TruncatedHeaderError as e:
                if self.offset == 0:
                    raise ReadError(str(e)) from None
            except SubsequentHeaderError as e:
                raise ReadError(str(e)) from None
            except Exception as e:
                try:
                    import zlib
                    if isinstance(e, zlib.error):
                        raise ReadError(f'zlib error: {e}') from None
                    else:
                        raise e
                except ImportError:
                    raise e
            break

        if tarinfo is not None:
            # if streaming the file we do not want to cache the tarinfo
            if not self.stream:
                self.members.append(tarinfo)
        else:
            self._loaded = True

        return tarinfo

    #--------------------------------------------------------------------------
    # Little helper methods:

    def _getmember(self, name, tarinfo=None, normalize=False):
        """Find an archive member by name from bottom to top.
           If tarinfo is given, it is used as the starting point.
        """
        # Ensure that all members have been loaded.
        members = self.getmembers()

        # Limit the member search list up to tarinfo.
        skipping = False
        if tarinfo is not None:
            try:
                index = members.index(tarinfo)
            except ValueError:
                # The given starting point might be a (modified) copy.
                # We'll later skip members until we find an equivalent.
                skipping = True
            else:
                # Happy fast path
                members = members[:index]

        if normalize:
            name = os.path.normpath(name)

        for member in reversed(members):
            if skipping:
                if tarinfo.offset == member.offset:
                    skipping = False
                continue
            if normalize:
                member_name = os.path.normpath(member.name)
            else:
                member_name = member.name

            if name == member_name:
                return member

        if skipping:
            # Starting point was not found
            raise ValueError(tarinfo)

    def _load(self):
        """Read through the entire archive file and look for readable
           members. This should not run if the file is set to stream.
        """
        if not self.stream:
            while self.next() is not None:
                pass
            self._loaded = True

    def _check(self, mode=None):
        """Check if TarFile is still open, and if the operation's mode
           corresponds to TarFile's mode.
        """
        if self.closed:
            raise OSError("%s is closed" % self.__class__.__name__)
        if mode is not None and self.mode not in mode:
            raise OSError("bad operation for mode %r" % self.mode)

    def _find_link_target(self, tarinfo):
        """Find the target member of a symlink or hardlink member in the
           archive.
        """
        if tarinfo.issym():
            # Always search the entire archive.
            linkname = "/".join(filter(None, (os.path.dirname(tarinfo.name), tarinfo.linkname)))
            limit = None
        else:
            # Search the archive before the link, because a hard link is
            # just a reference to an already archived file.
            linkname = tarinfo.linkname
            limit = tarinfo

        member = self._getmember(linkname, tarinfo=limit, normalize=True)
        if member is None:
            raise KeyError("linkname %r not found" % linkname)
        return member

    def __iter__(self):
        """Provide an iterator object.
        """
        if self._loaded:
            yield from self.members
            return

        # Yield items using TarFile's next() method.
        # When all members have been read, set TarFile as _loaded.
        index = 0
        # Fix for SF #1100429: Under rare circumstances it can
        # happen that getmembers() is called during iteration,
        # which will have already exhausted the next() method.
        if self.firstmember is not None:
            tarinfo = self.next()
            index += 1
            yield tarinfo

        while True:
            if index < len(self.members):
                tarinfo = self.members[index]
            elif not self._loaded:
                tarinfo = self.next()
                if not tarinfo:
                    self._loaded = True
                    return
            else:
                return
            index += 1
            yield tarinfo

    def _dbg(self, level, msg):
        """Write debugging output to sys.stderr.
        """
        if level <= self.debug:
            print(msg, file=sys.stderr)

    def __enter__(self):
        self._check()
        return self

    def __exit__(self, type, value, traceback):
        if type is None:
            self.close()
        else:
            # An exception occurred. We must not call close() because
            # it would try to write end-of-archive blocks and padding.
            if not self._extfileobj:
                self.fileobj.close()
            self.closed = True

#--------------------
# exported functions
#--------------------

def is_tarfile(name):
    """Return True if name points to a tar archive that we
       are able to handle, else return False.

       'name' should be a string, file, or file-like object.
    """
    try:
        if hasattr(name, "read"):
            pos = name.tell()
            t = open(fileobj=name)
            name.seek(pos)
        else:
            t = open(name)
        t.close()
        return True
    except TarError:
        return False

open = TarFile.open


def main():
    import argparse

    description = 'A simple command-line interface for tarfile module.'
    parser = argparse.ArgumentParser(description=description)
    parser.add_argument('-v', '--verbose', action='store_true', default=False,
                        help='Verbose output')
    parser.add_argument('--filter', metavar='<filtername>',
                        choices=_NAMED_FILTERS,
                        help='Filter for extraction')

    group = parser.add_mutually_exclusive_group(required=True)
    group.add_argument('-l', '--list', metavar='<tarfile>',
                       help='Show listing of a tarfile')
    group.add_argument('-e', '--extract', nargs='+',
                       metavar=('<tarfile>', '<output_dir>'),
                       help='Extract tarfile into target dir')
    group.add_argument('-c', '--create', nargs='+',
                       metavar=('<name>', '<file>'),
                       help='Create tarfile from sources')
    group.add_argument('-t', '--test', metavar='<tarfile>',
                       help='Test if a tarfile is valid')

    args = parser.parse_args()

    if args.filter and args.extract is None:
        parser.exit(1, '--filter is only valid for extraction\n')

    if args.test is not None:
        src = args.test
        if is_tarfile(src):
            with open(src, 'r') as tar:
                tar.getmembers()
                print(tar.getmembers(), file=sys.stderr)
            if args.verbose:
                print('{!r} is a tar archive.'.format(src))
        else:
            parser.exit(1, '{!r} is not a tar archive.\n'.format(src))

    elif args.list is not None:
        src = args.list
        if is_tarfile(src):
            with TarFile.open(src, 'r:*') as tf:
                tf.list(verbose=args.verbose)
        else:
            parser.exit(1, '{!r} is not a tar archive.\n'.format(src))

    elif args.extract is not None:
        if len(args.extract) == 1:
            src = args.extract[0]
            curdir = os.curdir
        elif len(args.extract) == 2:
            src, curdir = args.extract
        else:
            parser.exit(1, parser.format_help())

        if is_tarfile(src):
            with TarFile.open(src, 'r:*') as tf:
                tf.extractall(path=curdir, filter=args.filter)
            if args.verbose:
                if curdir == '.':
                    msg = '{!r} file is extracted.'.format(src)
                else:
                    msg = ('{!r} file is extracted '
                           'into {!r} directory.').format(src, curdir)
                print(msg)
        else:
            parser.exit(1, '{!r} is not a tar archive.\n'.format(src))

    elif args.create is not None:
        tar_name = args.create.pop(0)
        _, ext = os.path.splitext(tar_name)
        compressions = {
            # gz
            '.gz': 'gz',
            '.tgz': 'gz',
            # xz
            '.xz': 'xz',
            '.txz': 'xz',
            # bz2
            '.bz2': 'bz2',
            '.tbz': 'bz2',
            '.tbz2': 'bz2',
            '.tb2': 'bz2',
        }
        tar_mode = 'w:' + compressions[ext] if ext in compressions else 'w'
        tar_files = args.create

        with TarFile.open(tar_name, tar_mode) as tf:
            for file_name in tar_files:
                tf.add(file_name)

        if args.verbose:
            print('{!r} file created.'.format(tar_name))

if __name__ == '__main__':
    main()
```
