## Supplementary software v0.2.1 for "Virtual control arms for paediatric myopia trials: external validation of axial-elongation models": tempfile.py

```
"""Temporary files.

This module provides generic, low- and high-level interfaces for
creating temporary files and directories.  All of the interfaces
provided by this module can be used without fear of race conditions
except for 'mktemp'.  'mktemp' is subject to race conditions and
should not be used; it is provided for backward compatibility only.

The default path names are returned as str.  If you supply bytes as
input, all return values will be in bytes.  Ex:

    >>> tempfile.mkstemp()
    (4, '/tmp/tmptpu9nin8')
    >>> tempfile.mkdtemp(suffix=b'')
    b'/tmp/tmppbi8f0hy'

This module also provides some data items to the user:

  TMP_MAX  - maximum number of names that will be tried before
             giving up.
  tempdir  - If this is set to a string before the first use of
             any routine from this module, it will be considered as
             another candidate location to store temporary files.
"""

__all__ = [
    "NamedTemporaryFile", "TemporaryFile", # high level safe interfaces
    "SpooledTemporaryFile", "TemporaryDirectory",
    "mkstemp", "mkdtemp",                  # low level safe interfaces
    "mktemp",                              # deprecated unsafe interface
    "TMP_MAX", "gettempprefix",            # constants
    "tempdir", "gettempdir",
    "gettempprefixb", "gettempdirb",
   ]


# Imports.

import functools as _functools
import warnings as _warnings
import io as _io
import os as _os
import shutil as _shutil
import errno as _errno
from random import Random as _Random
import sys as _sys
import types as _types
import weakref as _weakref
import _thread
_allocate_lock = _thread.allocate_lock

_text_openflags = _os.O_RDWR | _os.O_CREAT | _os.O_EXCL
if hasattr(_os, 'O_NOFOLLOW'):
    _text_openflags |= _os.O_NOFOLLOW

_bin_openflags = _text_openflags
if hasattr(_os, 'O_BINARY'):
    _bin_openflags |= _os.O_BINARY

if hasattr(_os, 'TMP_MAX'):
    TMP_MAX = _os.TMP_MAX
else:
    TMP_MAX = 10000

# This variable _was_ unused for legacy reasons, see issue 10354.
# But as of 3.5 we actually use it at runtime so changing it would
# have a possibly desirable side effect...  But we do not want to support
# that as an API.  It is undocumented on purpose.  Do not depend on this.
template = "tmp"

# Internal routines.

_once_lock = _allocate_lock()


def _exists(fn):
    try:
        _os.lstat(fn)
    except OSError:
        return False
    else:
        return True


def _infer_return_type(*args):
    """Look at the type of all args and divine their implied return type."""
    return_type = None
    for arg in args:
        if arg is None:
            continue

        if isinstance(arg, _os.PathLike):
            arg = _os.fspath(arg)

        if isinstance(arg, bytes):
            if return_type is str:
                raise TypeError("Can't mix bytes and non-bytes in "
                                "path components.")
            return_type = bytes
        else:
            if return_type is bytes:
                raise TypeError("Can't mix bytes and non-bytes in "
                                "path components.")
            return_type = str
    if return_type is None:
        if tempdir is None or isinstance(tempdir, str):
            return str  # tempfile APIs return a str by default.
        else:
            # we could check for bytes but it'll fail later on anyway
            return bytes
    return return_type


def _sanitize_params(prefix, suffix, dir):
    """Common parameter processing for most APIs in this module."""
    output_type = _infer_return_type(prefix, suffix, dir)
    if suffix is None:
        suffix = output_type()
    if prefix is None:
        if output_type is str:
            prefix = template
        else:
            prefix = _os.fsencode(template)
    if dir is None:
        if output_type is str:
            dir = gettempdir()
        else:
            dir = gettempdirb()
    return prefix, suffix, dir, output_type


class _RandomNameSequence:
    """An instance of _RandomNameSequence generates an endless
    sequence of unpredictable strings which can safely be incorporated
    into file names.  Each string is eight characters long.  Multiple
    threads can safely use the same instance at the same time.

    _RandomNameSequence is an iterator."""

    characters = "abcdefghijklmnopqrstuvwxyz0123456789_"

    @property
    def rng(self):
        cur_pid = _os.getpid()
        if cur_pid != getattr(self, '_rng_pid', None):
            self._rng = _Random()
            self._rng_pid = cur_pid
        return self._rng

    def __iter__(self):
        return self

    def __next__(self):
        return ''.join(self.rng.choices(self.characters, k=8))

def _candidate_tempdir_list():
    """Generate a list of candidate temporary directories which
    _get_default_tempdir will try."""

    dirlist = []

    # First, try the environment.
    for envname in 'TMPDIR', 'TEMP', 'TMP':
        dirname = _os.getenv(envname)
        if dirname: dirlist.append(dirname)

    # Failing that, try OS-specific locations.
    if _os.name == 'nt':
        dirlist.extend([ _os.path.expanduser(r'~\AppData\Local\Temp'),
                         _os.path.expandvars(r'%SYSTEMROOT%\Temp'),
                         r'c:\temp', r'c:\tmp', r'\temp', r'\tmp' ])
    else:
        dirlist.extend([ '/tmp', '/var/tmp', '/usr/tmp' ])

    # As a last resort, the current directory.
    try:
        dirlist.append(_os.getcwd())
    except (AttributeError, OSError):
        dirlist.append(_os.curdir)

    return dirlist

def _get_default_tempdir():
    """Calculate the default directory to use for temporary files.
    This routine should be called exactly once.

    We determine whether or not a candidate temp dir is usable by
    trying to create and write to a file in that directory.  If this
    is successful, the test file is deleted.  To prevent denial of
    service, the name of the test file must be randomized."""

    namer = _RandomNameSequence()
    dirlist = _candidate_tempdir_list()

    for dir in dirlist:
        if dir != _os.curdir:
            dir = _os.path.abspath(dir)
        # Try only a few names per directory.
        for seq in range(100):
            name = next(namer)
            filename = _os.path.join(dir, name)
            try:
                fd = _os.open(filename, _bin_openflags, 0o600)
                try:
                    try:
                        _os.write(fd, b'blat')
                    finally:
                        _os.close(fd)
                finally:
                    _os.unlink(filename)
                return dir
            except FileExistsError:
                pass
            except PermissionError:
                # This exception is thrown when a directory with the chosen name
                # already exists on windows.
                if (_os.name == 'nt' and _os.path.isdir(dir) and
                    _os.access(dir, _os.W_OK)):
                    continue
                break   # no point trying more names in this directory
            except OSError:
                break   # no point trying more names in this directory
    raise FileNotFoundError(_errno.ENOENT,
                            "No usable temporary directory found in %s" %
                            dirlist)

_name_sequence = None

def _get_candidate_names():
    """Common setup sequence for all user-callable interfaces."""

    global _name_sequence
    if _name_sequence is None:
        _once_lock.acquire()
        try:
            if _name_sequence is None:
                _name_sequence = _RandomNameSequence()
        finally:
            _once_lock.release()
    return _name_sequence


def _mkstemp_inner(dir, pre, suf, flags, output_type):
    """Code common to mkstemp, TemporaryFile, and NamedTemporaryFile."""

    dir = _os.path.abspath(dir)
    names = _get_candidate_names()
    if output_type is bytes:
        names = map(_os.fsencode, names)

    for seq in range(TMP_MAX):
        name = next(names)
        file = _os.path.join(dir, pre + name + suf)
        _sys.audit("tempfile.mkstemp", file)
        try:
            fd = _os.open(file, flags, 0o600)
        except FileExistsError:
            continue    # try again
        except PermissionError:
            # This exception is thrown when a directory with the chosen name
            # already exists on windows.
            if (_os.name == 'nt' and _os.path.isdir(dir) and
                _os.access(dir, _os.W_OK)):
                continue
            else:
                raise
        return fd, file

    raise FileExistsError(_errno.EEXIST,
                          "No usable temporary file name found")

def _dont_follow_symlinks(func, path, *args):
    # Pass follow_symlinks=False, unless not supported on this platform.
    if func in _os.supports_follow_symlinks:
        func(path, *args, follow_symlinks=False)
    elif not _os.path.islink(path):
        func(path, *args)

def _resetperms(path):
    try:
        chflags = _os.chflags
    except AttributeError:
        pass
    else:
        _dont_follow_symlinks(chflags, path, 0)
    _dont_follow_symlinks(_os.chmod, path, 0o700)


# User visible interfaces.

def gettempprefix():
    """The default prefix for temporary directories as string."""
    return _os.fsdecode(template)

def gettempprefixb():
    """The default prefix for temporary directories as bytes."""
    return _os.fsencode(template)

tempdir = None

def _gettempdir():
    """Private accessor for tempfile.tempdir."""
    global tempdir
    if tempdir is None:
        _once_lock.acquire()
        try:
            if tempdir is None:
                tempdir = _get_default_tempdir()
        finally:
            _once_lock.release()
    return tempdir

def gettempdir():
    """Returns tempfile.tempdir as str."""
    return _os.fsdecode(_gettempdir())

def gettempdirb():
    """Returns tempfile.tempdir as bytes."""
    return _os.fsencode(_gettempdir())

def mkstemp(suffix=None, prefix=None, dir=None, text=False):
    """User-callable function to create and return a unique temporary
    file.  The return value is a pair (fd, name) where fd is the
    file descriptor returned by os.open, and name is the filename.

    If 'suffix' is not None, the file name will end with that suffix,
    otherwise there will be no suffix.

    If 'prefix' is not None, the file name will begin with that prefix,
    otherwise a default prefix is used.

    If 'dir' is not None, the file will be created in that directory,
    otherwise a default directory is used.

    If 'text' is specified and true, the file is opened in text
    mode.  Else (the default) the file is opened in binary mode.

    If any of 'suffix', 'prefix' and 'dir' are not None, they must be the
    same type.  If they are bytes, the returned name will be bytes; str
    otherwise.

    The file is readable and writable only by the creating user ID.
    If the operating system uses permission bits to indicate whether a
    file is executable, the file is executable by no one. The file
    descriptor is not inherited by children of this process.

    Caller is responsible for deleting the file when done with it.
    """

    prefix, suffix, dir, output_type = _sanitize_params(prefix, suffix, dir)

    if text:
        flags = _text_openflags
    else:
        flags = _bin_openflags

    return _mkstemp_inner(dir, prefix, suffix, flags, output_type)


def mkdtemp(suffix=None, prefix=None, dir=None):
    """User-callable function to create and return a unique temporary
    directory.  The return value is the pathname of the directory.

    Arguments are as for mkstemp, except that the 'text' argument is
    not accepted.

    The directory is readable, writable, and searchable only by the
    creating user.

    Caller is responsible for deleting the directory when done with it.
    """

    prefix, suffix, dir, output_type = _sanitize_params(prefix, suffix, dir)

    names = _get_candidate_names()
    if output_type is bytes:
        names = map(_os.fsencode, names)

    for seq in range(TMP_MAX):
        name = next(names)
        file = _os.path.join(dir, prefix + name + suffix)
        _sys.audit("tempfile.mkdtemp", file)
        try:
            _os.mkdir(file, 0o700)
        except FileExistsError:
            continue    # try again
        except PermissionError:
            # This exception is thrown when a directory with the chosen name
            # already exists on windows.
            if (_os.name == 'nt' and _os.path.isdir(dir) and
                _os.access(dir, _os.W_OK)):
                continue
            else:
                raise
        return _os.path.abspath(file)

    raise FileExistsError(_errno.EEXIST,
                          "No usable temporary directory name found")

def mktemp(suffix="", prefix=template, dir=None):
    """User-callable function to return a unique temporary file name.  The
    file is not created.

    Arguments are similar to mkstemp, except that the 'text' argument is
    not accepted, and suffix=None, prefix=None and bytes file names are not
    supported.

    THIS FUNCTION IS UNSAFE AND SHOULD NOT BE USED.  The file name may
    refer to a file that did not exist at some point, but by the time
    you get around to creating it, someone else may have beaten you to
    the punch.
    """

##    from warnings import warn as _warn
##    _warn("mktemp is a potential security risk to your program",
##          RuntimeWarning, stacklevel=2)

    if dir is None:
        dir = gettempdir()

    names = _get_candidate_names()
    for seq in range(TMP_MAX):
        name = next(names)
        file = _os.path.join(dir, prefix + name + suffix)
        if not _exists(file):
            return file

    raise FileExistsError(_errno.EEXIST,
                          "No usable temporary filename found")


class _TemporaryFileCloser:
    """A separate object allowing proper closing of a temporary file's
    underlying file object, without adding a __del__ method to the
    temporary file."""

    cleanup_called = False
    close_called = False

    def __init__(self, file, name, delete=True, delete_on_close=True):
        self.file = file
        self.name = name
        self.delete = delete
        self.delete_on_close = delete_on_close

    def cleanup(self, windows=(_os.name == 'nt'), unlink=_os.unlink):
        if not self.cleanup_called:
            self.cleanup_called = True
            try:
                if not self.close_called:
                    self.close_called = True
                    self.file.close()
            finally:
                # Windows provides delete-on-close as a primitive, in which
                # case the file was deleted by self.file.close().
                if self.delete and not (windows and self.delete_on_close):
                    try:
                        unlink(self.name)
                    except FileNotFoundError:
                        pass

    def close(self):
        if not self.close_called:
            self.close_called = True
            try:
                self.file.close()
            finally:
                if self.delete and self.delete_on_close:
                    self.cleanup()

    def __del__(self):
        self.cleanup()


class _TemporaryFileWrapper:
    """Temporary file wrapper

    This class provides a wrapper around files opened for
    temporary use.  In particular, it seeks to automatically
    remove the file when it is no longer needed.
    """

    def __init__(self, file, name, delete=True, delete_on_close=True):
        self.file = file
        self.name = name
        self._closer = _TemporaryFileCloser(file, name, delete,
                                            delete_on_close)

    def __getattr__(self, name):
        # Attribute lookups are delegated to the underlying file
        # and cached for non-numeric results
        # (i.e. methods are cached, closed and friends are not)
        file = self.__dict__['file']
        a = getattr(file, name)
        if hasattr(a, '__call__'):
            func = a
            @_functools.wraps(func)
            def func_wrapper(*args, **kwargs):
                return func(*args, **kwargs)
            # Avoid closing the file as long as the wrapper is alive,
            # see issue #18879.
            func_wrapper._closer = self._closer
            a = func_wrapper
        if not isinstance(a, int):
            setattr(self, name, a)
        return a

    # The underlying __enter__ method returns the wrong object
    # (self.file) so override it to return the wrapper
    def __enter__(self):
        self.file.__enter__()
        return self

    # Need to trap __exit__ as well to ensure the file gets
    # deleted when used in a with statement
    def __exit__(self, exc, value, tb):
        result = self.file.__exit__(exc, value, tb)
        self._closer.cleanup()
        return result

    def close(self):
        """
        Close the temporary file, possibly deleting it.
        """
        self._closer.close()

    # iter() doesn't use __getattr__ to find the __iter__ method
    def __iter__(self):
        # Don't return iter(self.file), but yield from it to avoid closing
        # file as long as it's being used as iterator (see issue #23700).  We
        # can't use 'yield from' here because iter(file) returns the file
        # object itself, which has a close method, and thus the file would get
        # closed when the generator is finalized, due to PEP380 semantics.
        for line in self.file:
            yield line

def NamedTemporaryFile(mode='w+b', buffering=-1, encoding=None,
                       newline=None, suffix=None, prefix=None,
                       dir=None, delete=True, *, errors=None,
                       delete_on_close=True):
    """Create and return a temporary file.
    Arguments:
    'prefix', 'suffix', 'dir' -- as for mkstemp.
    'mode' -- the mode argument to io.open (default "w+b").
    'buffering' -- the buffer size argument to io.open (default -1).
    'encoding' -- the encoding argument to io.open (default None)
    'newline' -- the newline argument to io.open (default None)
    'delete' -- whether the file is automatically deleted (default True).
    'delete_on_close' -- if 'delete', whether the file is deleted on close
       (default True) or otherwise either on context manager exit
       (if context manager was used) or on object finalization. .
    'errors' -- the errors argument to io.open (default None)
    The file is created as mkstemp() would do it.

    Returns an object with a file-like interface; the name of the file
    is accessible as its 'name' attribute.  The file will be automatically
    deleted when it is closed unless the 'delete' argument is set to False.

    On POSIX, NamedTemporaryFiles cannot be automatically deleted if
    the creating process is terminated abruptly with a SIGKILL signal.
    Windows can delete the file even in this case.
    """

    prefix, suffix, dir, output_type = _sanitize_params(prefix, suffix, dir)

    flags = _bin_openflags

    # Setting O_TEMPORARY in the flags causes the OS to delete
    # the file when it is closed.  This is only supported by Windows.
    if _os.name == 'nt' and delete and delete_on_close:
        flags |= _os.O_TEMPORARY

    if "b" not in mode:
        encoding = _io.text_encoding(encoding)

    name = None
    def opener(*args):
        nonlocal name
        fd, name = _mkstemp_inner(dir, prefix, suffix, flags, output_type)
        return fd
    try:
        file = _io.open(dir, mode, buffering=buffering,
                        newline=newline, encoding=encoding, errors=errors,
                        opener=opener)
        try:
            raw = getattr(file, 'buffer', file)
            raw = getattr(raw, 'raw', raw)
            raw.name = name
            return _TemporaryFileWrapper(file, name, delete, delete_on_close)
        except:
            file.close()
            raise
    except:
        if name is not None and not (
            _os.name == 'nt' and delete and delete_on_close):
            _os.unlink(name)
        raise

if _os.name != 'posix' or _sys.platform == 'cygwin':
    # On non-POSIX and Cygwin systems, assume that we cannot unlink a file
    # while it is open.
    TemporaryFile = NamedTemporaryFile

else:
    # Is the O_TMPFILE flag available and does it work?
    # The flag is set to False if os.open(dir, os.O_TMPFILE) raises an
    # IsADirectoryError exception
    _O_TMPFILE_WORKS = hasattr(_os, 'O_TMPFILE')

    def TemporaryFile(mode='w+b', buffering=-1, encoding=None,
                      newline=None, suffix=None, prefix=None,
                      dir=None, *, errors=None):
        """Create and return a temporary file.
        Arguments:
        'prefix', 'suffix', 'dir' -- as for mkstemp.
        'mode' -- the mode argument to io.open (default "w+b").
        'buffering' -- the buffer size argument to io.open (default -1).
        'encoding' -- the encoding argument to io.open (default None)
        'newline' -- the newline argument to io.open (default None)
        'errors' -- the errors argument to io.open (default None)
        The file is created as mkstemp() would do it.

        Returns an object with a file-like interface.  The file has no
        name, and will cease to exist when it is closed.
        """
        global _O_TMPFILE_WORKS

        if "b" not in mode:
            encoding = _io.text_encoding(encoding)

        prefix, suffix, dir, output_type = _sanitize_params(prefix, suffix, dir)

        flags = _bin_openflags
        if _O_TMPFILE_WORKS:
            fd = None
            def opener(*args):
                nonlocal fd
                flags2 = (flags | _os.O_TMPFILE) & ~_os.O_CREAT
                fd = _os.open(dir, flags2, 0o600)
                return fd
            try:
                file = _io.open(dir, mode, buffering=buffering,
                                newline=newline, encoding=encoding,
                                errors=errors, opener=opener)
                raw = getattr(file, 'buffer', file)
                raw = getattr(raw, 'raw', raw)
                raw.name = fd
                return file
            except IsADirectoryError:
                # Linux kernel older than 3.11 ignores the O_TMPFILE flag:
                # O_TMPFILE is read as O_DIRECTORY. Trying to open a directory
                # with O_RDWR|O_DIRECTORY fails with IsADirectoryError, a
                # directory cannot be open to write. Set flag to False to not
                # try again.
                _O_TMPFILE_WORKS = False
            except OSError:
                # The filesystem of the directory does not support O_TMPFILE.
                # For example, OSError(95, 'Operation not supported').
                #
                # On Linux kernel older than 3.11, trying to open a regular
                # file (or a symbolic link to a regular file) with O_TMPFILE
                # fails with NotADirectoryError, because O_TMPFILE is read as
                # O_DIRECTORY.
                pass
            # Fallback to _mkstemp_inner().

        fd = None
        def opener(*args):
            nonlocal fd
            fd, name = _mkstemp_inner(dir, prefix, suffix, flags, output_type)
            try:
                _os.unlink(name)
            except BaseException as e:
                _os.close(fd)
                raise
            return fd
        file = _io.open(dir, mode, buffering=buffering,
                        newline=newline, encoding=encoding, errors=errors,
                        opener=opener)
        raw = getattr(file, 'buffer', file)
        raw = getattr(raw, 'raw', raw)
        raw.name = fd
        return file

class SpooledTemporaryFile(_io.IOBase):
    """Temporary file wrapper, specialized to switch from BytesIO
    or StringIO to a real file when it exceeds a certain size or
    when a fileno is needed.
    """
    _rolled = False

    def __init__(self, max_size=0, mode='w+b', buffering=-1,
                 encoding=None, newline=None,
                 suffix=None, prefix=None, dir=None, *, errors=None):
        if 'b' in mode:
            self._file = _io.BytesIO()
        else:
            encoding = _io.text_encoding(encoding)
            self._file = _io.TextIOWrapper(_io.BytesIO(),
                            encoding=encoding, errors=errors,
                            newline=newline)
        self._max_size = max_size
        self._rolled = False
        self._TemporaryFileArgs = {'mode': mode, 'buffering': buffering,
                                   'suffix': suffix, 'prefix': prefix,
                                   'encoding': encoding, 'newline': newline,
                                   'dir': dir, 'errors': errors}

    __class_getitem__ = classmethod(_types.GenericAlias)

    def _check(self, file):
        if self._rolled: return
        max_size = self._max_size
        if max_size and file.tell() > max_size:
            self.rollover()

    def rollover(self):
        if self._rolled: return
        file = self._file
        newfile = self._file = TemporaryFile(**self._TemporaryFileArgs)
        del self._TemporaryFileArgs

        pos = file.tell()
        if hasattr(newfile, 'buffer'):
            newfile.buffer.write(file.detach().getvalue())
        else:
            newfile.write(file.getvalue())
        newfile.seek(pos, 0)

        self._rolled = True

    # The method caching trick from NamedTemporaryFile
    # won't work here, because _file may change from a
    # BytesIO/StringIO instance to a real file. So we list
    # all the methods directly.

    # Context management protocol
    def __enter__(self):
        if self._file.closed:
            raise ValueError("Cannot enter context with closed file")
        return self

    def __exit__(self, exc, value, tb):
        self._file.close()

    # file protocol
    def __iter__(self):
        return self._file.__iter__()

    def __del__(self):
        if not self.closed:
            _warnings.warn(
                "Unclosed file {!r}".format(self),
                ResourceWarning,
                stacklevel=2,
                source=self
            )
            self.close()

    def close(self):
        self._file.close()

    @property
    def closed(self):
        return self._file.closed

    @property
    def encoding(self):
        return self._file.encoding

    @property
    def errors(self):
        return self._file.errors

    def fileno(self):
        self.rollover()
        return self._file.fileno()

    def flush(self):
        self._file.flush()

    def isatty(self):
        return self._file.isatty()

    @property
    def mode(self):
        try:
            return self._file.mode
        except AttributeError:
            return self._TemporaryFileArgs['mode']

    @property
    def name(self):
        try:
            return self._file.name
        except AttributeError:
            return None

    @property
    def newlines(self):
        return self._file.newlines

    def readable(self):
        return self._file.readable()

    def read(self, *args):
        return self._file.read(*args)

    def read1(self, *args):
        return self._file.read1(*args)

    def readinto(self, b):
        return self._file.readinto(b)

    def readinto1(self, b):
        return self._file.readinto1(b)

    def readline(self, *args):
        return self._file.readline(*args)

    def readlines(self, *args):
        return self._file.readlines(*args)

    def seekable(self):
        return self._file.seekable()

    def seek(self, *args):
        return self._file.seek(*args)

    def tell(self):
        return self._file.tell()

    def truncate(self, size=None):
        if size is None:
            return self._file.truncate()
        else:
            if size > self._max_size:
                self.rollover()
            return self._file.truncate(size)

    def writable(self):
        return self._file.writable()

    def write(self, s):
        file = self._file
        rv = file.write(s)
        self._check(file)
        return rv

    def writelines(self, iterable):
        file = self._file
        rv = file.writelines(iterable)
        self._check(file)
        return rv

    def detach(self):
        return self._file.detach()


class TemporaryDirectory:
    """Create and return a temporary directory.  This has the same
    behavior as mkdtemp but can be used as a context manager.  For
    example:

        with TemporaryDirectory() as tmpdir:
            ...

    Upon exiting the context, the directory and everything contained
    in it are removed (unless delete=False is passed or an exception
    is raised during cleanup and ignore_cleanup_errors is not True).

    Optional Arguments:
        suffix - A str suffix for the directory name.  (see mkdtemp)
        prefix - A str prefix for the directory name.  (see mkdtemp)
        dir - A directory to create this temp dir in.  (see mkdtemp)
        ignore_cleanup_errors - False; ignore exceptions during cleanup?
        delete - True; whether the directory is automatically deleted.
    """

    def __init__(self, suffix=None, prefix=None, dir=None,
                 ignore_cleanup_errors=False, *, delete=True):
        self.name = mkdtemp(suffix, prefix, dir)
        self._ignore_cleanup_errors = ignore_cleanup_errors
        self._delete = delete
        self._finalizer = _weakref.finalize(
            self, self._cleanup, self.name,
            warn_message="Implicitly cleaning up {!r}".format(self),
            ignore_errors=self._ignore_cleanup_errors, delete=self._delete)

    @classmethod
    def _rmtree(cls, name, ignore_errors=False, repeated=False):
        def onexc(func, path, exc):
            if isinstance(exc, PermissionError):
                if repeated and path == name:
                    if ignore_errors:
                        return
                    raise

                try:
                    if path != name:
                        _resetperms(_os.path.dirname(path))
                    _resetperms(path)

                    try:
                        _os.unlink(path)
                    except IsADirectoryError:
                        cls._rmtree(path, ignore_errors=ignore_errors)
                    except PermissionError:
                        # The PermissionError handler was originally added for
                        # FreeBSD in directories, but it seems that it is raised
                        # on Windows too.
                        # bpo-43153: Calling _rmtree again may
                        # raise NotADirectoryError and mask the PermissionError.
                        # So we must re-raise the current PermissionError if
                        # path is not a directory.
                        if not _os.path.isdir(path) or _os.path.isjunction(path):
                            if ignore_errors:
                                return
                            raise
                        cls._rmtree(path, ignore_errors=ignore_errors,
                                    repeated=(path == name))
                except FileNotFoundError:
                    pass
            elif isinstance(exc, FileNotFoundError):
                pass
            else:
                if not ignore_errors:
                    raise

        _shutil.rmtree(name, onexc=onexc)

    @classmethod
    def _cleanup(cls, name, warn_message, ignore_errors=False, delete=True):
        if delete:
            cls._rmtree(name, ignore_errors=ignore_errors)
            _warnings.warn(warn_message, ResourceWarning)

    def __repr__(self):
        return "<{} {!r}>".format(self.__class__.__name__, self.name)

    def __enter__(self):
        return self.name

    def __exit__(self, exc, value, tb):
        if self._delete:
            self.cleanup()

    def cleanup(self):
        if self._finalizer.detach() or _os.path.exists(self.name):
            self._rmtree(self.name, ignore_errors=self._ignore_cleanup_errors)

    __class_getitem__ = classmethod(_types.GenericAlias)
```
