## Supplementary software v0.2.1 for "Virtual control arms for paediatric myopia trials: external validation of axial-elongation models": textwrap.py

```
"""Text wrapping and filling.
"""

# Copyright (C) 1999-2001 Gregory P. Ward.
# Copyright (C) 2002, 2003 Python Software Foundation.
# Written by Greg Ward <gward@python.net>

import re

__all__ = ['TextWrapper', 'wrap', 'fill', 'dedent', 'indent', 'shorten']

# Hardcode the recognized whitespace characters to the US-ASCII
# whitespace characters.  The main reason for doing this is that
# some Unicode spaces (like \u00a0) are non-breaking whitespaces.
_whitespace = '\t\n\x0b\x0c\r '

class TextWrapper:
    """
    Object for wrapping/filling text.  The public interface consists of
    the wrap() and fill() methods; the other methods are just there for
    subclasses to override in order to tweak the default behaviour.
    If you want to completely replace the main wrapping algorithm,
    you'll probably have to override _wrap_chunks().

    Several instance attributes control various aspects of wrapping:
      width (default: 70)
        the maximum width of wrapped lines (unless break_long_words
        is false)
      initial_indent (default: "")
        string that will be prepended to the first line of wrapped
        output.  Counts towards the line's width.
      subsequent_indent (default: "")
        string that will be prepended to all lines save the first
        of wrapped output; also counts towards each line's width.
      expand_tabs (default: true)
        Expand tabs in input text to spaces before further processing.
        Each tab will become 0 .. 'tabsize' spaces, depending on its position
        in its line.  If false, each tab is treated as a single character.
      tabsize (default: 8)
        Expand tabs in input text to 0 .. 'tabsize' spaces, unless
        'expand_tabs' is false.
      replace_whitespace (default: true)
        Replace all whitespace characters in the input text by spaces
        after tab expansion.  Note that if expand_tabs is false and
        replace_whitespace is true, every tab will be converted to a
        single space!
      fix_sentence_endings (default: false)
        Ensure that sentence-ending punctuation is always followed
        by two spaces.  Off by default because the algorithm is
        (unavoidably) imperfect.
      break_long_words (default: true)
        Break words longer than 'width'.  If false, those words will not
        be broken, and some lines might be longer than 'width'.
      break_on_hyphens (default: true)
        Allow breaking hyphenated words. If true, wrapping will occur
        preferably on whitespaces and right after hyphens part of
        compound words.
      drop_whitespace (default: true)
        Drop leading and trailing whitespace from lines.
      max_lines (default: None)
        Truncate wrapped lines.
      placeholder (default: ' [...]')
        Append to the last line of truncated text.
    """

    unicode_whitespace_trans = dict.fromkeys(map(ord, _whitespace), ord(' '))

    # This funky little regex is just the trick for splitting
    # text up into word-wrappable chunks.  E.g.
    #   "Hello there -- you goof-ball, use the -b option!"
    # splits into
    #   Hello/ /there/ /--/ /you/ /goof-/ball,/ /use/ /the/ /-b/ /option!
    # (after stripping out empty strings).
    word_punct = r'[\w!"\'&.,?]'
    letter = r'[^\d\W]'
    whitespace = r'[%s]' % re.escape(_whitespace)
    nowhitespace = '[^' + whitespace[1:]
    wordsep_re = re.compile(r'''
        ( # any whitespace
          %(ws)s+
        | # em-dash between words
          (?<=%(wp)s) -{2,} (?=\w)
        | # word, possibly hyphenated
          %(nws)s+? (?:
            # hyphenated word
              -(?: (?<=%(lt)s{2}-) | (?<=%(lt)s-%(lt)s-))
              (?= %(lt)s -? %(lt)s)
            | # end of word
              (?=%(ws)s|\Z)
            | # em-dash
              (?<=%(wp)s) (?=-{2,}\w)
            )
        )''' % {'wp': word_punct, 'lt': letter,
                'ws': whitespace, 'nws': nowhitespace},
        re.VERBOSE)
    del word_punct, letter, nowhitespace

    # This less funky little regex just split on recognized spaces. E.g.
    #   "Hello there -- you goof-ball, use the -b option!"
    # splits into
    #   Hello/ /there/ /--/ /you/ /goof-ball,/ /use/ /the/ /-b/ /option!/
    wordsep_simple_re = re.compile(r'(%s+)' % whitespace)
    del whitespace

    # XXX this is not locale- or charset-aware -- string.lowercase
    # is US-ASCII only (and therefore English-only)
    sentence_end_re = re.compile(r'[a-z]'             # lowercase letter
                                 r'[\.\!\?]'          # sentence-ending punct.
                                 r'[\"\']?'           # optional end-of-quote
                                 r'\Z')               # end of chunk

    def __init__(self,
                 width=70,
                 initial_indent="",
                 subsequent_indent="",
                 expand_tabs=True,
                 replace_whitespace=True,
                 fix_sentence_endings=False,
                 break_long_words=True,
                 drop_whitespace=True,
                 break_on_hyphens=True,
                 tabsize=8,
                 *,
                 max_lines=None,
                 placeholder=' [...]'):
        self.width = width
        self.initial_indent = initial_indent
        self.subsequent_indent = subsequent_indent
        self.expand_tabs = expand_tabs
        self.replace_whitespace = replace_whitespace
        self.fix_sentence_endings = fix_sentence_endings
        self.break_long_words = break_long_words
        self.drop_whitespace = drop_whitespace
        self.break_on_hyphens = break_on_hyphens
        self.tabsize = tabsize
        self.max_lines = max_lines
        self.placeholder = placeholder


    # -- Private methods -----------------------------------------------
    # (possibly useful for subclasses to override)

    def _munge_whitespace(self, text):
        """_munge_whitespace(text : string) -> string

        Munge whitespace in text: expand tabs and convert all other
        whitespace characters to spaces.  Eg. " foo\\tbar\\n\\nbaz"
        becomes " foo    bar  baz".
        """
        if self.expand_tabs:
            text = text.expandtabs(self.tabsize)
        if self.replace_whitespace:
            text = text.translate(self.unicode_whitespace_trans)
        return text


    def _split(self, text):
        """_split(text : string) -> [string]

        Split the text to wrap into indivisible chunks.  Chunks are
        not quite the same as words; see _wrap_chunks() for full
        details.  As an example, the text
          Look, goof-ball -- use the -b option!
        breaks into the following chunks:
          'Look,', ' ', 'goof-', 'ball', ' ', '--', ' ',
          'use', ' ', 'the', ' ', '-b', ' ', 'option!'
        if break_on_hyphens is True, or in:
          'Look,', ' ', 'goof-ball', ' ', '--', ' ',
          'use', ' ', 'the', ' ', '-b', ' ', option!'
        otherwise.
        """
        if self.break_on_hyphens is True:
            chunks = self.wordsep_re.split(text)
        else:
            chunks = self.wordsep_simple_re.split(text)
        chunks = [c for c in chunks if c]
        return chunks

    def _fix_sentence_endings(self, chunks):
        """_fix_sentence_endings(chunks : [string])

        Correct for sentence endings buried in 'chunks'.  Eg. when the
        original text contains "... foo.\\nBar ...", munge_whitespace()
        and split() will convert that to [..., "foo.", " ", "Bar", ...]
        which has one too few spaces; this method simply changes the one
        space to two.
        """
        i = 0
        patsearch = self.sentence_end_re.search
        while i < len(chunks)-1:
            if chunks[i+1] == " " and patsearch(chunks[i]):
                chunks[i+1] = "  "
                i += 2
            else:
                i += 1

    def _handle_long_word(self, reversed_chunks, cur_line, cur_len, width):
        """_handle_long_word(chunks : [string],
                             cur_line : [string],
                             cur_len : int, width : int)

        Handle a chunk of text (most likely a word, not whitespace) that
        is too long to fit in any line.
        """
        # Figure out when indent is larger than the specified width, and make
        # sure at least one character is stripped off on every pass
        if width < 1:
            space_left = 1
        else:
            space_left = width - cur_len

        # If we're allowed to break long words, then do so: put as much
        # of the next chunk onto the current line as will fit.
        if self.break_long_words:
            end = space_left
            chunk = reversed_chunks[-1]
            if self.break_on_hyphens and len(chunk) > space_left:
                # break after last hyphen, but only if there are
                # non-hyphens before it
                hyphen = chunk.rfind('-', 0, space_left)
                if hyphen > 0 and any(c != '-' for c in chunk[:hyphen]):
                    end = hyphen + 1
            cur_line.append(chunk[:end])
            reversed_chunks[-1] = chunk[end:]

        # Otherwise, we have to preserve the long word intact.  Only add
        # it to the current line if there's nothing already there --
        # that minimizes how much we violate the width constraint.
        elif not cur_line:
            cur_line.append(reversed_chunks.pop())

        # If we're not allowed to break long words, and there's already
        # text on the current line, do nothing.  Next time through the
        # main loop of _wrap_chunks(), we'll wind up here again, but
        # cur_len will be zero, so the next line will be entirely
        # devoted to the long word that we can't handle right now.

    def _wrap_chunks(self, chunks):
        """_wrap_chunks(chunks : [string]) -> [string]

        Wrap a sequence of text chunks and return a list of lines of
        length 'self.width' or less.  (If 'break_long_words' is false,
        some lines may be longer than this.)  Chunks correspond roughly
        to words and the whitespace between them: each chunk is
        indivisible (modulo 'break_long_words'), but a line break can
        come between any two chunks.  Chunks should not have internal
        whitespace; ie. a chunk is either all whitespace or a "word".
        Whitespace chunks will be removed from the beginning and end of
        lines, but apart from that whitespace is preserved.
        """
        lines = []
        if self.width <= 0:
            raise ValueError("invalid width %r (must be > 0)" % self.width)
        if self.max_lines is not None:
            if self.max_lines > 1:
                indent = self.subsequent_indent
            else:
                indent = self.initial_indent
            if len(indent) + len(self.placeholder.lstrip()) > self.width:
                raise ValueError("placeholder too large for max width")

        # Arrange in reverse order so items can be efficiently popped
        # from a stack of chucks.
        chunks.reverse()

        while chunks:

            # Start the list of chunks that will make up the current line.
            # cur_len is just the length of all the chunks in cur_line.
            cur_line = []
            cur_len = 0

            # Figure out which static string will prefix this line.
            if lines:
                indent = self.subsequent_indent
            else:
                indent = self.initial_indent

            # Maximum width for this line.
            width = self.width - len(indent)

            # First chunk on line is whitespace -- drop it, unless this
            # is the very beginning of the text (ie. no lines started yet).
            if self.drop_whitespace and chunks[-1].strip() == '' and lines:
                del chunks[-1]

            while chunks:
                l = len(chunks[-1])

                # Can at least squeeze this chunk onto the current line.
                if cur_len + l <= width:
                    cur_line.append(chunks.pop())
                    cur_len += l

                # Nope, this line is full.
                else:
                    break

            # The current line is full, and the next chunk is too big to
            # fit on *any* line (not just this one).
            if chunks and len(chunks[-1]) > width:
                self._handle_long_word(chunks, cur_line, cur_len, width)
                cur_len = sum(map(len, cur_line))

            # If the last chunk on this line is all whitespace, drop it.
            if self.drop_whitespace and cur_line and cur_line[-1].strip() == '':
                cur_len -= len(cur_line[-1])
                del cur_line[-1]

            if cur_line:
                if (self.max_lines is None or
                    len(lines) + 1 < self.max_lines or
                    (not chunks or
                     self.drop_whitespace and
                     len(chunks) == 1 and
                     not chunks[0].strip()) and cur_len <= width):
                    # Convert current line back to a string and store it in
                    # list of all lines (return value).
                    lines.append(indent + ''.join(cur_line))
                else:
                    while cur_line:
                        if (cur_line[-1].strip() and
                            cur_len + len(self.placeholder) <= width):
                            cur_line.append(self.placeholder)
                            lines.append(indent + ''.join(cur_line))
                            break
                        cur_len -= len(cur_line[-1])
                        del cur_line[-1]
                    else:
                        if lines:
                            prev_line = lines[-1].rstrip()
                            if (len(prev_line) + len(self.placeholder) <=
                                    self.width):
                                lines[-1] = prev_line + self.placeholder
                                break
                        lines.append(indent + self.placeholder.lstrip())
                    break

        return lines

    def _split_chunks(self, text):
        text = self._munge_whitespace(text)
        return self._split(text)

    # -- Public interface ----------------------------------------------

    def wrap(self, text):
        """wrap(text : string) -> [string]

        Reformat the single paragraph in 'text' so it fits in lines of
        no more than 'self.width' columns, and return a list of wrapped
        lines.  Tabs in 'text' are expanded with string.expandtabs(),
        and all other whitespace characters (including newline) are
        converted to space.
        """
        chunks = self._split_chunks(text)
        if self.fix_sentence_endings:
            self._fix_sentence_endings(chunks)
        return self._wrap_chunks(chunks)

    def fill(self, text):
        """fill(text : string) -> string

        Reformat the single paragraph in 'text' to fit in lines of no
        more than 'self.width' columns, and return a new string
        containing the entire wrapped paragraph.
        """
        return "\n".join(self.wrap(text))


# -- Convenience interface ---------------------------------------------

def wrap(text, width=70, **kwargs):
    """Wrap a single paragraph of text, returning a list of wrapped lines.

    Reformat the single paragraph in 'text' so it fits in lines of no
    more than 'width' columns, and return a list of wrapped lines.  By
    default, tabs in 'text' are expanded with string.expandtabs(), and
    all other whitespace characters (including newline) are converted to
    space.  See TextWrapper class for available keyword args to customize
    wrapping behaviour.
    """
    w = TextWrapper(width=width, **kwargs)
    return w.wrap(text)

def fill(text, width=70, **kwargs):
    """Fill a single paragraph of text, returning a new string.

    Reformat the single paragraph in 'text' to fit in lines of no more
    than 'width' columns, and return a new string containing the entire
    wrapped paragraph.  As with wrap(), tabs are expanded and other
    whitespace characters converted to space.  See TextWrapper class for
    available keyword args to customize wrapping behaviour.
    """
    w = TextWrapper(width=width, **kwargs)
    return w.fill(text)

def shorten(text, width, **kwargs):
    """Collapse and truncate the given text to fit in the given width.

    The text first has its whitespace collapsed.  If it then fits in
    the *width*, it is returned as is.  Otherwise, as many words
    as possible are joined and then the placeholder is appended::

        >>> textwrap.shorten("Hello  world!", width=12)
        'Hello world!'
        >>> textwrap.shorten("Hello  world!", width=11)
        'Hello [...]'
    """
    w = TextWrapper(width=width, max_lines=1, **kwargs)
    return w.fill(' '.join(text.strip().split()))


# -- Loosely related functionality -------------------------------------

_whitespace_only_re = re.compile('^[ \t]+$', re.MULTILINE)
_leading_whitespace_re = re.compile('(^[ \t]*)(?:[^ \t\n])', re.MULTILINE)

def dedent(text):
    """Remove any common leading whitespace from every line in `text`.

    This can be used to make triple-quoted strings line up with the left
    edge of the display, while still presenting them in the source code
    in indented form.

    Note that tabs and spaces are both treated as whitespace, but they
    are not equal: the lines "  hello" and "\\thello" are
    considered to have no common leading whitespace.

    Entirely blank lines are normalized to a newline character.
    """
    # Look for the longest leading string of spaces and tabs common to
    # all lines.
    margin = None
    text = _whitespace_only_re.sub('', text)
    indents = _leading_whitespace_re.findall(text)
    for indent in indents:
        if margin is None:
            margin = indent

        # Current line more deeply indented than previous winner:
        # no change (previous winner is still on top).
        elif indent.startswith(margin):
            pass

        # Current line consistent with and no deeper than previous winner:
        # it's the new winner.
        elif margin.startswith(indent):
            margin = indent

        # Find the largest common whitespace between current line and previous
        # winner.
        else:
            for i, (x, y) in enumerate(zip(margin, indent)):
                if x != y:
                    margin = margin[:i]
                    break

    # sanity check (testing/debugging only)
    if 0 and margin:
        for line in text.split("\n"):
            assert not line or line.startswith(margin), \
                   "line = %r, margin = %r" % (line, margin)

    if margin:
        text = re.sub(r'(?m)^' + margin, '', text)
    return text


def indent(text, prefix, predicate=None):
    """Adds 'prefix' to the beginning of selected lines in 'text'.

    If 'predicate' is provided, 'prefix' will only be added to the lines
    where 'predicate(line)' is True. If 'predicate' is not provided,
    it will default to adding 'prefix' to all non-empty lines that do not
    consist solely of whitespace characters.
    """
    if predicate is None:
        # str.splitlines(True) doesn't produce empty string.
        #  ''.splitlines(True) => []
        #  'foo\n'.splitlines(True) => ['foo\n']
        # So we can use just `not s.isspace()` here.
        predicate = lambda s: not s.isspace()

    prefixed_lines = []
    for line in text.splitlines(True):
        if predicate(line):
            prefixed_lines.append(prefix)
        prefixed_lines.append(line)

    return ''.join(prefixed_lines)


if __name__ == "__main__":
    #print dedent("\tfoo\n\tbar")
    #print dedent("  \thello there\n  \t  how are you?")
    print(dedent("Hello there.\n  This is indented."))
```
