## Supplementary software v0.2.1 for "Virtual control arms for paediatric myopia trials: external validation of axial-elongation models": this.py

```
s = """Gur Mra bs Clguba, ol Gvz Crgref

Ornhgvshy vf orggre guna htyl.
Rkcyvpvg vf orggre guna vzcyvpvg.
Fvzcyr vf orggre guna pbzcyrk.
Pbzcyrk vf orggre guna pbzcyvpngrq.
Syng vf orggre guna arfgrq.
Fcnefr vf orggre guna qrafr.
Ernqnovyvgl pbhagf.
Fcrpvny pnfrf nera'g fcrpvny rabhtu gb oernx gur ehyrf.
Nygubhtu cenpgvpnyvgl orngf chevgl.
Reebef fubhyq arire cnff fvyragyl.
Hayrff rkcyvpvgyl fvyraprq.
Va gur snpr bs nzovthvgl, ershfr gur grzcgngvba gb thrff.
Gurer fubhyq or bar-- naq cersrenoyl bayl bar --boivbhf jnl gb qb vg.
Nygubhtu gung jnl znl abg or boivbhf ng svefg hayrff lbh'er Qhgpu.
Abj vf orggre guna arire.
Nygubhtu arire vf bsgra orggre guna *evtug* abj.
Vs gur vzcyrzragngvba vf uneq gb rkcynva, vg'f n onq vqrn.
Vs gur vzcyrzragngvba vf rnfl gb rkcynva, vg znl or n tbbq vqrn.
Anzrfcnprf ner bar ubaxvat terng vqrn -- yrg'f qb zber bs gubfr!"""

d = {}
for c in (65, 97):
    for i in range(26):
        d[chr(i+c)] = chr((i+13) % 26 + c)

print("".join([d.get(c, c) for c in s]))
```
