## Supplementary software v0.2.1 for "Virtual control arms for paediatric myopia trials: external validation of axial-elongation models": threading.py

```
"""Thread module emulating a subset of Java's threading model."""

import os as _os
import sys as _sys
import _thread
import warnings

from time import monotonic as _time
from _weakrefset import WeakSet
from itertools import count as _count
try:
    from _collections import deque as _deque
except ImportError:
    from collections import deque as _deque

# Note regarding PEP 8 compliant names
#  This threading model was originally inspired by Java, and inherited
# the convention of camelCase function and method names from that
# language. Those original names are not in any imminent danger of
# being deprecated (even for Py3k),so this module provides them as an
# alias for the PEP 8 compliant names
# Note that using the new PEP 8 compliant names facilitates substitution
# with the multiprocessing module, which doesn't provide the old
# Java inspired names.

__all__ = ['get_ident', 'active_count', 'Condition', 'current_thread',
           'enumerate', 'main_thread', 'TIMEOUT_MAX',
           'Event', 'Lock', 'RLock', 'Semaphore', 'BoundedSemaphore', 'Thread',
           'Barrier', 'BrokenBarrierError', 'Timer', 'ThreadError',
           'setprofile', 'settrace', 'local', 'stack_size',
           'excepthook', 'ExceptHookArgs', 'gettrace', 'getprofile',
           'setprofile_all_threads','settrace_all_threads']

# Rename some stuff so "from threading import *" is safe
_start_joinable_thread = _thread.start_joinable_thread
_daemon_threads_allowed = _thread.daemon_threads_allowed
_allocate_lock = _thread.allocate_lock
_LockType = _thread.LockType
_thread_shutdown = _thread._shutdown
_make_thread_handle = _thread._make_thread_handle
_ThreadHandle = _thread._ThreadHandle
get_ident = _thread.get_ident
_get_main_thread_ident = _thread._get_main_thread_ident
_is_main_interpreter = _thread._is_main_interpreter
try:
    get_native_id = _thread.get_native_id
    _HAVE_THREAD_NATIVE_ID = True
    __all__.append('get_native_id')
except AttributeError:
    _HAVE_THREAD_NATIVE_ID = False
ThreadError = _thread.error
try:
    _CRLock = _thread.RLock
except AttributeError:
    _CRLock = None
TIMEOUT_MAX = _thread.TIMEOUT_MAX
del _thread

# get thread-local implementation, either from the thread
# module, or from the python fallback

try:
    from _thread import _local as local
except ImportError:
    from _threading_local import local

# Support for profile and trace hooks

_profile_hook = None
_trace_hook = None

def setprofile(func):
    """Set a profile function for all threads started from the threading module.

    The func will be passed to sys.setprofile() for each thread, before its
    run() method is called.
    """
    global _profile_hook
    _profile_hook = func

def setprofile_all_threads(func):
    """Set a profile function for all threads started from the threading module
    and all Python threads that are currently executing.

    The func will be passed to sys.setprofile() for each thread, before its
    run() method is called.
    """
    setprofile(func)
    _sys._setprofileallthreads(func)

def getprofile():
    """Get the profiler function as set by threading.setprofile()."""
    return _profile_hook

def settrace(func):
    """Set a trace function for all threads started from the threading module.

    The func will be passed to sys.settrace() for each thread, before its run()
    method is called.
    """
    global _trace_hook
    _trace_hook = func

def settrace_all_threads(func):
    """Set a trace function for all threads started from the threading module
    and all Python threads that are currently executing.

    The func will be passed to sys.settrace() for each thread, before its run()
    method is called.
    """
    settrace(func)
    _sys._settraceallthreads(func)

def gettrace():
    """Get the trace function as set by threading.settrace()."""
    return _trace_hook

# Synchronization classes

Lock = _LockType

def RLock(*args, **kwargs):
    """Factory function that returns a new reentrant lock.

    A reentrant lock must be released by the thread that acquired it. Once a
    thread has acquired a reentrant lock, the same thread may acquire it again
    without blocking; the thread must release it once for each time it has
    acquired it.

    """
    if args or kwargs:
        warnings.warn(
            'Passing arguments to RLock is deprecated and will be removed in 3.15',
            DeprecationWarning,
            stacklevel=2,
        )
    if _CRLock is None:
        return _PyRLock(*args, **kwargs)
    return _CRLock(*args, **kwargs)

class _RLock:
    """This class implements reentrant lock objects.

    A reentrant lock must be released by the thread that acquired it. Once a
    thread has acquired a reentrant lock, the same thread may acquire it
    again without blocking; the thread must release it once for each time it
    has acquired it.

    """

    def __init__(self):
        self._block = _allocate_lock()
        self._owner = None
        self._count = 0

    def __repr__(self):
        owner = self._owner
        try:
            owner = _active[owner].name
        except KeyError:
            pass
        return "<%s %s.%s object owner=%r count=%d at %s>" % (
            "locked" if self._block.locked() else "unlocked",
            self.__class__.__module__,
            self.__class__.__qualname__,
            owner,
            self._count,
            hex(id(self))
        )

    def _at_fork_reinit(self):
        self._block._at_fork_reinit()
        self._owner = None
        self._count = 0

    def acquire(self, blocking=True, timeout=-1):
        """Acquire a lock, blocking or non-blocking.

        When invoked without arguments: if this thread already owns the lock,
        increment the recursion level by one, and return immediately. Otherwise,
        if another thread owns the lock, block until the lock is unlocked. Once
        the lock is unlocked (not owned by any thread), then grab ownership, set
        the recursion level to one, and return. If more than one thread is
        blocked waiting until the lock is unlocked, only one at a time will be
        able to grab ownership of the lock. There is no return value in this
        case.

        When invoked with the blocking argument set to true, do the same thing
        as when called without arguments, and return true.

        When invoked with the blocking argument set to false, do not block. If a
        call without an argument would block, return false immediately;
        otherwise, do the same thing as when called without arguments, and
        return true.

        When invoked with the floating-point timeout argument set to a positive
        value, block for at most the number of seconds specified by timeout
        and as long as the lock cannot be acquired.  Return true if the lock has
        been acquired, false if the timeout has elapsed.

        """
        me = get_ident()
        if self._owner == me:
            self._count += 1
            return 1
        rc = self._block.acquire(blocking, timeout)
        if rc:
            self._owner = me
            self._count = 1
        return rc

    __enter__ = acquire

    def release(self):
        """Release a lock, decrementing the recursion level.

        If after the decrement it is zero, reset the lock to unlocked (not owned
        by any thread), and if any other threads are blocked waiting for the
        lock to become unlocked, allow exactly one of them to proceed. If after
        the decrement the recursion level is still nonzero, the lock remains
        locked and owned by the calling thread.

        Only call this method when the calling thread owns the lock. A
        RuntimeError is raised if this method is called when the lock is
        unlocked.

        There is no return value.

        """
        if self._owner != get_ident():
            raise RuntimeError("cannot release un-acquired lock")
        self._count = count = self._count - 1
        if not count:
            self._owner = None
            self._block.release()

    def __exit__(self, t, v, tb):
        self.release()

    # Internal methods used by condition variables

    def _acquire_restore(self, state):
        self._block.acquire()
        self._count, self._owner = state

    def _release_save(self):
        if self._count == 0:
            raise RuntimeError("cannot release un-acquired lock")
        count = self._count
        self._count = 0
        owner = self._owner
        self._owner = None
        self._block.release()
        return (count, owner)

    def _is_owned(self):
        return self._owner == get_ident()

    # Internal method used for reentrancy checks

    def _recursion_count(self):
        if self._owner != get_ident():
            return 0
        return self._count

_PyRLock = _RLock


class Condition:
    """Class that implements a condition variable.

    A condition variable allows one or more threads to wait until they are
    notified by another thread.

    If the lock argument is given and not None, it must be a Lock or RLock
    object, and it is used as the underlying lock. Otherwise, a new RLock object
    is created and used as the underlying lock.

    """

    def __init__(self, lock=None):
        if lock is None:
            lock = RLock()
        self._lock = lock
        # Export the lock's acquire() and release() methods
        self.acquire = lock.acquire
        self.release = lock.release
        # If the lock defines _release_save() and/or _acquire_restore(),
        # these override the default implementations (which just call
        # release() and acquire() on the lock).  Ditto for _is_owned().
        if hasattr(lock, '_release_save'):
            self._release_save = lock._release_save
        if hasattr(lock, '_acquire_restore'):
            self._acquire_restore = lock._acquire_restore
        if hasattr(lock, '_is_owned'):
            self._is_owned = lock._is_owned
        self._waiters = _deque()

    def _at_fork_reinit(self):
        self._lock._at_fork_reinit()
        self._waiters.clear()

    def __enter__(self):
        return self._lock.__enter__()

    def __exit__(self, *args):
        return self._lock.__exit__(*args)

    def __repr__(self):
        return "<Condition(%s, %d)>" % (self._lock, len(self._waiters))

    def _release_save(self):
        self._lock.release()           # No state to save

    def _acquire_restore(self, x):
        self._lock.acquire()           # Ignore saved state

    def _is_owned(self):
        # Return True if lock is owned by current_thread.
        # This method is called only if _lock doesn't have _is_owned().
        if self._lock.acquire(False):
            self._lock.release()
            return False
        else:
            return True

    def wait(self, timeout=None):
        """Wait until notified or until a timeout occurs.

        If the calling thread has not acquired the lock when this method is
        called, a RuntimeError is raised.

        This method releases the underlying lock, and then blocks until it is
        awakened by a notify() or notify_all() call for the same condition
        variable in another thread, or until the optional timeout occurs. Once
        awakened or timed out, it re-acquires the lock and returns.

        When the timeout argument is present and not None, it should be a
        floating-point number specifying a timeout for the operation in seconds
        (or fractions thereof).

        When the underlying lock is an RLock, it is not released using its
        release() method, since this may not actually unlock the lock when it
        was acquired multiple times recursively. Instead, an internal interface
        of the RLock class is used, which really unlocks it even when it has
        been recursively acquired several times. Another internal interface is
        then used to restore the recursion level when the lock is reacquired.

        """
        if not self._is_owned():
            raise RuntimeError("cannot wait on un-acquired lock")
        waiter = _allocate_lock()
        waiter.acquire()
        self._waiters.append(waiter)
        saved_state = self._release_save()
        gotit = False
        try:    # restore state no matter what (e.g., KeyboardInterrupt)
            if timeout is None:
                waiter.acquire()
                gotit = True
            else:
                if timeout > 0:
                    gotit = waiter.acquire(True, timeout)
                else:
                    gotit = waiter.acquire(False)
            return gotit
        finally:
            self._acquire_restore(saved_state)
            if not gotit:
                try:
                    self._waiters.remove(waiter)
                except ValueError:
                    pass

    def wait_for(self, predicate, timeout=None):
        """Wait until a condition evaluates to True.

        predicate should be a callable which result will be interpreted as a
        boolean value.  A timeout may be provided giving the maximum time to
        wait.

        """
        endtime = None
        waittime = timeout
        result = predicate()
        while not result:
            if waittime is not None:
                if endtime is None:
                    endtime = _time() + waittime
                else:
                    waittime = endtime - _time()
                    if waittime <= 0:
                        break
            self.wait(waittime)
            result = predicate()
        return result

    def notify(self, n=1):
        """Wake up one or more threads waiting on this condition, if any.

        If the calling thread has not acquired the lock when this method is
        called, a RuntimeError is raised.

        This method wakes up at most n of the threads waiting for the condition
        variable; it is a no-op if no threads are waiting.

        """
        if not self._is_owned():
            raise RuntimeError("cannot notify on un-acquired lock")
        waiters = self._waiters
        while waiters and n > 0:
            waiter = waiters[0]
            try:
                waiter.release()
            except RuntimeError:
                # gh-92530: The previous call of notify() released the lock,
                # but was interrupted before removing it from the queue.
                # It can happen if a signal handler raises an exception,
                # like CTRL+C which raises KeyboardInterrupt.
                pass
            else:
                n -= 1
            try:
                waiters.remove(waiter)
            except ValueError:
                pass

    def notify_all(self):
        """Wake up all threads waiting on this condition.

        If the calling thread has not acquired the lock when this method
        is called, a RuntimeError is raised.

        """
        self.notify(len(self._waiters))

    def notifyAll(self):
        """Wake up all threads waiting on this condition.

        This method is deprecated, use notify_all() instead.

        """
        import warnings
        warnings.warn('notifyAll() is deprecated, use notify_all() instead',
                      DeprecationWarning, stacklevel=2)
        self.notify_all()


class Semaphore:
    """This class implements semaphore objects.

    Semaphores manage a counter representing the number of release() calls minus
    the number of acquire() calls, plus an initial value. The acquire() method
    blocks if necessary until it can return without making the counter
    negative. If not given, value defaults to 1.

    """

    # After Tim Peters' semaphore class, but not quite the same (no maximum)

    def __init__(self, value=1):
        if value < 0:
            raise ValueError("semaphore initial value must be >= 0")
        self._cond = Condition(Lock())
        self._value = value

    def __repr__(self):
        cls = self.__class__
        return (f"<{cls.__module__}.{cls.__qualname__} at {id(self):#x}:"
                f" value={self._value}>")

    def acquire(self, blocking=True, timeout=None):
        """Acquire a semaphore, decrementing the internal counter by one.

        When invoked without arguments: if the internal counter is larger than
        zero on entry, decrement it by one and return immediately. If it is zero
        on entry, block, waiting until some other thread has called release() to
        make it larger than zero. This is done with proper interlocking so that
        if multiple acquire() calls are blocked, release() will wake exactly one
        of them up. The implementation may pick one at random, so the order in
        which blocked threads are awakened should not be relied on. There is no
        return value in this case.

        When invoked with blocking set to true, do the same thing as when called
        without arguments, and return true.

        When invoked with blocking set to false, do not block. If a call without
        an argument would block, return false immediately; otherwise, do the
        same thing as when called without arguments, and return true.

        When invoked with a timeout other than None, it will block for at
        most timeout seconds.  If acquire does not complete successfully in
        that interval, return false.  Return true otherwise.

        """
        if not blocking and timeout is not None:
            raise ValueError("can't specify timeout for non-blocking acquire")
        rc = False
        endtime = None
        with self._cond:
            while self._value == 0:
                if not blocking:
                    break
                if timeout is not None:
                    if endtime is None:
                        endtime = _time() + timeout
                    else:
                        timeout = endtime - _time()
                        if timeout <= 0:
                            break
                self._cond.wait(timeout)
            else:
                self._value -= 1
                rc = True
        return rc

    __enter__ = acquire

    def release(self, n=1):
        """Release a semaphore, incrementing the internal counter by one or more.

        When the counter is zero on entry and another thread is waiting for it
        to become larger than zero again, wake up that thread.

        """
        if n < 1:
            raise ValueError('n must be one or more')
        with self._cond:
            self._value += n
            self._cond.notify(n)

    def __exit__(self, t, v, tb):
        self.release()


class BoundedSemaphore(Semaphore):
    """Implements a bounded semaphore.

    A bounded semaphore checks to make sure its current value doesn't exceed its
    initial value. If it does, ValueError is raised. In most situations
    semaphores are used to guard resources with limited capacity.

    If the semaphore is released too many times it's a sign of a bug. If not
    given, value defaults to 1.

    Like regular semaphores, bounded semaphores manage a counter representing
    the number of release() calls minus the number of acquire() calls, plus an
    initial value. The acquire() method blocks if necessary until it can return
    without making the counter negative. If not given, value defaults to 1.

    """

    def __init__(self, value=1):
        super().__init__(value)
        self._initial_value = value

    def __repr__(self):
        cls = self.__class__
        return (f"<{cls.__module__}.{cls.__qualname__} at {id(self):#x}:"
                f" value={self._value}/{self._initial_value}>")

    def release(self, n=1):
        """Release a semaphore, incrementing the internal counter by one or more.

        When the counter is zero on entry and another thread is waiting for it
        to become larger than zero again, wake up that thread.

        If the number of releases exceeds the number of acquires,
        raise a ValueError.

        """
        if n < 1:
            raise ValueError('n must be one or more')
        with self._cond:
            if self._value + n > self._initial_value:
                raise ValueError("Semaphore released too many times")
            self._value += n
            self._cond.notify(n)


class Event:
    """Class implementing event objects.

    Events manage a flag that can be set to true with the set() method and reset
    to false with the clear() method. The wait() method blocks until the flag is
    true.  The flag is initially false.

    """

    # After Tim Peters' event class (without is_posted())

    def __init__(self):
        self._cond = Condition(Lock())
        self._flag = False

    def __repr__(self):
        cls = self.__class__
        status = 'set' if self._flag else 'unset'
        return f"<{cls.__module__}.{cls.__qualname__} at {id(self):#x}: {status}>"

    def _at_fork_reinit(self):
        # Private method called by Thread._after_fork()
        self._cond._at_fork_reinit()

    def is_set(self):
        """Return true if and only if the internal flag is true."""
        return self._flag

    def isSet(self):
        """Return true if and only if the internal flag is true.

        This method is deprecated, use is_set() instead.

        """
        import warnings
        warnings.warn('isSet() is deprecated, use is_set() instead',
                      DeprecationWarning, stacklevel=2)
        return self.is_set()

    def set(self):
        """Set the internal flag to true.

        All threads waiting for it to become true are awakened. Threads
        that call wait() once the flag is true will not block at all.

        """
        with self._cond:
            self._flag = True
            self._cond.notify_all()

    def clear(self):
        """Reset the internal flag to false.

        Subsequently, threads calling wait() will block until set() is called to
        set the internal flag to true again.

        """
        with self._cond:
            self._flag = False

    def wait(self, timeout=None):
        """Block until the internal flag is true.

        If the internal flag is true on entry, return immediately. Otherwise,
        block until another thread calls set() to set the flag to true, or until
        the optional timeout occurs.

        When the timeout argument is present and not None, it should be a
        floating-point number specifying a timeout for the operation in seconds
        (or fractions thereof).

        This method returns the internal flag on exit, so it will always return
        True except if a timeout is given and the operation times out.

        """
        with self._cond:
            signaled = self._flag
            if not signaled:
                signaled = self._cond.wait(timeout)
            return signaled


# A barrier class.  Inspired in part by the pthread_barrier_* api and
# the CyclicBarrier class from Java.  See
# http://sourceware.org/pthreads-win32/manual/pthread_barrier_init.html and
# http://java.sun.com/j2se/1.5.0/docs/api/java/util/concurrent/
#        CyclicBarrier.html
# for information.
# We maintain two main states, 'filling' and 'draining' enabling the barrier
# to be cyclic.  Threads are not allowed into it until it has fully drained
# since the previous cycle.  In addition, a 'resetting' state exists which is
# similar to 'draining' except that threads leave with a BrokenBarrierError,
# and a 'broken' state in which all threads get the exception.
class Barrier:
    """Implements a Barrier.

    Useful for synchronizing a fixed number of threads at known synchronization
    points.  Threads block on 'wait()' and are simultaneously awoken once they
    have all made that call.

    """

    def __init__(self, parties, action=None, timeout=None):
        """Create a barrier, initialised to 'parties' threads.

        'action' is a callable which, when supplied, will be called by one of
        the threads after they have all entered the barrier and just prior to
        releasing them all. If a 'timeout' is provided, it is used as the
        default for all subsequent 'wait()' calls.

        """
        if parties < 1:
            raise ValueError("parties must be >= 1")
        self._cond = Condition(Lock())
        self._action = action
        self._timeout = timeout
        self._parties = parties
        self._state = 0  # 0 filling, 1 draining, -1 resetting, -2 broken
        self._count = 0

    def __repr__(self):
        cls = self.__class__
        if self.broken:
            return f"<{cls.__module__}.{cls.__qualname__} at {id(self):#x}: broken>"
        return (f"<{cls.__module__}.{cls.__qualname__} at {id(self):#x}:"
                f" waiters={self.n_waiting}/{self.parties}>")

    def wait(self, timeout=None):
        """Wait for the barrier.

        When the specified number of threads have started waiting, they are all
        simultaneously awoken. If an 'action' was provided for the barrier, one
        of the threads will have executed that callback prior to returning.
        Returns an individual index number from 0 to 'parties-1'.

        """
        if timeout is None:
            timeout = self._timeout
        with self._cond:
            self._enter() # Block while the barrier drains.
            index = self._count
            self._count += 1
            try:
                if index + 1 == self._parties:
                    # We release the barrier
                    self._release()
                else:
                    # We wait until someone releases us
                    self._wait(timeout)
                return index
            finally:
                self._count -= 1
                # Wake up any threads waiting for barrier to drain.
                self._exit()

    # Block until the barrier is ready for us, or raise an exception
    # if it is broken.
    def _enter(self):
        while self._state in (-1, 1):
            # It is draining or resetting, wait until done
            self._cond.wait()
        #see if the barrier is in a broken state
        if self._state < 0:
            raise BrokenBarrierError
        assert self._state == 0

    # Optionally run the 'action' and release the threads waiting
    # in the barrier.
    def _release(self):
        try:
            if self._action:
                self._action()
            # enter draining state
            self._state = 1
            self._cond.notify_all()
        except:
            #an exception during the _action handler.  Break and reraise
            self._break()
            raise

    # Wait in the barrier until we are released.  Raise an exception
    # if the barrier is reset or broken.
    def _wait(self, timeout):
        if not self._cond.wait_for(lambda : self._state != 0, timeout):
            #timed out.  Break the barrier
            self._break()
            raise BrokenBarrierError
        if self._state < 0:
            raise BrokenBarrierError
        assert self._state == 1

    # If we are the last thread to exit the barrier, signal any threads
    # waiting for the barrier to drain.
    def _exit(self):
        if self._count == 0:
            if self._state in (-1, 1):
                #resetting or draining
                self._state = 0
                self._cond.notify_all()

    def reset(self):
        """Reset the barrier to the initial state.

        Any threads currently waiting will get the BrokenBarrier exception
        raised.

        """
        with self._cond:
            if self._count > 0:
                if self._state == 0:
                    #reset the barrier, waking up threads
                    self._state = -1
                elif self._state == -2:
                    #was broken, set it to reset state
                    #which clears when the last thread exits
                    self._state = -1
            else:
                self._state = 0
            self._cond.notify_all()

    def abort(self):
        """Place the barrier into a 'broken' state.

        Useful in case of error.  Any currently waiting threads and threads
        attempting to 'wait()' will have BrokenBarrierError raised.

        """
        with self._cond:
            self._break()

    def _break(self):
        # An internal error was detected.  The barrier is set to
        # a broken state all parties awakened.
        self._state = -2
        self._cond.notify_all()

    @property
    def parties(self):
        """Return the number of threads required to trip the barrier."""
        return self._parties

    @property
    def n_waiting(self):
        """Return the number of threads currently waiting at the barrier."""
        # We don't need synchronization here since this is an ephemeral result
        # anyway.  It returns the correct value in the steady state.
        if self._state == 0:
            return self._count
        return 0

    @property
    def broken(self):
        """Return True if the barrier is in a broken state."""
        return self._state == -2

# exception raised by the Barrier class
class BrokenBarrierError(RuntimeError):
    pass


# Helper to generate new thread names
_counter = _count(1).__next__
def _newname(name_template):
    return name_template % _counter()

# Active thread administration.
#
# bpo-44422: Use a reentrant lock to allow reentrant calls to functions like
# threading.enumerate().
_active_limbo_lock = RLock()
_active = {}    # maps thread id to Thread object
_limbo = {}
_dangling = WeakSet()


# Main class for threads

class Thread:
    """A class that represents a thread of control.

    This class can be safely subclassed in a limited fashion. There are two ways
    to specify the activity: by passing a callable object to the constructor, or
    by overriding the run() method in a subclass.

    """

    _initialized = False

    def __init__(self, group=None, target=None, name=None,
                 args=(), kwargs=None, *, daemon=None):
        """This constructor should always be called with keyword arguments. Arguments are:

        *group* should be None; reserved for future extension when a ThreadGroup
        class is implemented.

        *target* is the callable object to be invoked by the run()
        method. Defaults to None, meaning nothing is called.

        *name* is the thread name. By default, a unique name is constructed of
        the form "Thread-N" where N is a small decimal number.

        *args* is a list or tuple of arguments for the target invocation. Defaults to ().

        *kwargs* is a dictionary of keyword arguments for the target
        invocation. Defaults to {}.

        If a subclass overrides the constructor, it must make sure to invoke
        the base class constructor (Thread.__init__()) before doing anything
        else to the thread.

        """
        assert group is None, "group argument must be None for now"
        if kwargs is None:
            kwargs = {}
        if name:
            name = str(name)
        else:
            name = _newname("Thread-%d")
            if target is not None:
                try:
                    target_name = target.__name__
                    name += f" ({target_name})"
                except AttributeError:
                    pass

        self._target = target
        self._name = name
        self._args = args
        self._kwargs = kwargs
        if daemon is not None:
            if daemon and not _daemon_threads_allowed():
                raise RuntimeError('daemon threads are disabled in this (sub)interpreter')
            self._daemonic = daemon
        else:
            self._daemonic = current_thread().daemon
        self._ident = None
        if _HAVE_THREAD_NATIVE_ID:
            self._native_id = None
        self._handle = _ThreadHandle()
        self._started = Event()
        self._initialized = True
        # Copy of sys.stderr used by self._invoke_excepthook()
        self._stderr = _sys.stderr
        self._invoke_excepthook = _make_invoke_excepthook()
        # For debugging and _after_fork()
        _dangling.add(self)

    def _after_fork(self, new_ident=None):
        # Private!  Called by threading._after_fork().
        self._started._at_fork_reinit()
        if new_ident is not None:
            # This thread is alive.
            self._ident = new_ident
            assert self._handle.ident == new_ident
        else:
            # Otherwise, the thread is dead, Jim.  _PyThread_AfterFork()
            # already marked our handle done.
            pass

    def __repr__(self):
        assert self._initialized, "Thread.__init__() was not called"
        status = "initial"
        if self._started.is_set():
            status = "started"
        if self._handle.is_done():
            status = "stopped"
        if self._daemonic:
            status += " daemon"
        if self._ident is not None:
            status += " %s" % self._ident
        return "<%s(%s, %s)>" % (self.__class__.__name__, self._name, status)

    def start(self):
        """Start the thread's activity.

        It must be called at most once per thread object. It arranges for the
        object's run() method to be invoked in a separate thread of control.

        This method will raise a RuntimeError if called more than once on the
        same thread object.

        """
        if not self._initialized:
            raise RuntimeError("thread.__init__() not called")

        if self._started.is_set():
            raise RuntimeError("threads can only be started once")

        with _active_limbo_lock:
            _limbo[self] = self
        try:
            # Start joinable thread
            _start_joinable_thread(self._bootstrap, handle=self._handle,
                                   daemon=self.daemon)
        except Exception:
            with _active_limbo_lock:
                del _limbo[self]
            raise
        self._started.wait()  # Will set ident and native_id

    def run(self):
        """Method representing the thread's activity.

        You may override this method in a subclass. The standard run() method
        invokes the callable object passed to the object's constructor as the
        target argument, if any, with sequential and keyword arguments taken
        from the args and kwargs arguments, respectively.

        """
        try:
            if self._target is not None:
                self._target(*self._args, **self._kwargs)
        finally:
            # Avoid a refcycle if the thread is running a function with
            # an argument that has a member that points to the thread.
            del self._target, self._args, self._kwargs

    def _bootstrap(self):
        # Wrapper around the real bootstrap code that ignores
        # exceptions during interpreter cleanup.  Those typically
        # happen when a daemon thread wakes up at an unfortunate
        # moment, finds the world around it destroyed, and raises some
        # random exception *** while trying to report the exception in
        # _bootstrap_inner() below ***.  Those random exceptions
        # don't help anybody, and they confuse users, so we suppress
        # them.  We suppress them only when it appears that the world
        # indeed has already been destroyed, so that exceptions in
        # _bootstrap_inner() during normal business hours are properly
        # reported.  Also, we only suppress them for daemonic threads;
        # if a non-daemonic encounters this, something else is wrong.
        try:
            self._bootstrap_inner()
        except:
            if self._daemonic and _sys is None:
                return
            raise

    def _set_ident(self):
        self._ident = get_ident()

    if _HAVE_THREAD_NATIVE_ID:
        def _set_native_id(self):
            self._native_id = get_native_id()

    def _bootstrap_inner(self):
        try:
            self._set_ident()
            if _HAVE_THREAD_NATIVE_ID:
                self._set_native_id()
            self._started.set()
            with _active_limbo_lock:
                _active[self._ident] = self
                del _limbo[self]

            if _trace_hook:
                _sys.settrace(_trace_hook)
            if _profile_hook:
                _sys.setprofile(_profile_hook)

            try:
                self.run()
            except:
                self._invoke_excepthook(self)
        finally:
            self._delete()

    def _delete(self):
        "Remove current thread from the dict of currently running threads."
        with _active_limbo_lock:
            del _active[get_ident()]
            # There must not be any python code between the previous line
            # and after the lock is released.  Otherwise a tracing function
            # could try to acquire the lock again in the same thread, (in
            # current_thread()), and would block.

    def join(self, timeout=None):
        """Wait until the thread terminates.

        This blocks the calling thread until the thread whose join() method is
        called terminates -- either normally or through an unhandled exception
        or until the optional timeout occurs.

        When the timeout argument is present and not None, it should be a
        floating-point number specifying a timeout for the operation in seconds
        (or fractions thereof). As join() always returns None, you must call
        is_alive() after join() to decide whether a timeout happened -- if the
        thread is still alive, the join() call timed out.

        When the timeout argument is not present or None, the operation will
        block until the thread terminates.

        A thread can be join()ed many times.

        join() raises a RuntimeError if an attempt is made to join the current
        thread as that would cause a deadlock. It is also an error to join() a
        thread before it has been started and attempts to do so raises the same
        exception.

        """
        if not self._initialized:
            raise RuntimeError("Thread.__init__() not called")
        if not self._started.is_set():
            raise RuntimeError("cannot join thread before it is started")
        if self is current_thread():
            raise RuntimeError("cannot join current thread")

        # the behavior of a negative timeout isn't documented, but
        # historically .join(timeout=x) for x<0 has acted as if timeout=0
        if timeout is not None:
            timeout = max(timeout, 0)

        self._handle.join(timeout)

    @property
    def name(self):
        """A string used for identification purposes only.

        It has no semantics. Multiple threads may be given the same name. The
        initial name is set by the constructor.

        """
        assert self._initialized, "Thread.__init__() not called"
        return self._name

    @name.setter
    def name(self, name):
        assert self._initialized, "Thread.__init__() not called"
        self._name = str(name)

    @property
    def ident(self):
        """Thread identifier of this thread or None if it has not been started.

        This is a nonzero integer. See the get_ident() function. Thread
        identifiers may be recycled when a thread exits and another thread is
        created. The identifier is available even after the thread has exited.

        """
        assert self._initialized, "Thread.__init__() not called"
        return self._ident

    if _HAVE_THREAD_NATIVE_ID:
        @property
        def native_id(self):
            """Native integral thread ID of this thread, or None if it has not been started.

            This is a non-negative integer. See the get_native_id() function.
            This represents the Thread ID as reported by the kernel.

            """
            assert self._initialized, "Thread.__init__() not called"
            return self._native_id

    def is_alive(self):
        """Return whether the thread is alive.

        This method returns True just before the run() method starts until just
        after the run() method terminates. See also the module function
        enumerate().

        """
        assert self._initialized, "Thread.__init__() not called"
        return self._started.is_set() and not self._handle.is_done()

    @property
    def daemon(self):
        """A boolean value indicating whether this thread is a daemon thread.

        This must be set before start() is called, otherwise RuntimeError is
        raised. Its initial value is inherited from the creating thread; the
        main thread is not a daemon thread and therefore all threads created in
        the main thread default to daemon = False.

        The entire Python program exits when only daemon threads are left.

        """
        assert self._initialized, "Thread.__init__() not called"
        return self._daemonic

    @daemon.setter
    def daemon(self, daemonic):
        if not self._initialized:
            raise RuntimeError("Thread.__init__() not called")
        if daemonic and not _daemon_threads_allowed():
            raise RuntimeError('daemon threads are disabled in this interpreter')
        if self._started.is_set():
            raise RuntimeError("cannot set daemon status of active thread")
        self._daemonic = daemonic

    def isDaemon(self):
        """Return whether this thread is a daemon.

        This method is deprecated, use the daemon attribute instead.

        """
        import warnings
        warnings.warn('isDaemon() is deprecated, get the daemon attribute instead',
                      DeprecationWarning, stacklevel=2)
        return self.daemon

    def setDaemon(self, daemonic):
        """Set whether this thread is a daemon.

        This method is deprecated, use the .daemon property instead.

        """
        import warnings
        warnings.warn('setDaemon() is deprecated, set the daemon attribute instead',
                      DeprecationWarning, stacklevel=2)
        self.daemon = daemonic

    def getName(self):
        """Return a string used for identification purposes only.

        This method is deprecated, use the name attribute instead.

        """
        import warnings
        warnings.warn('getName() is deprecated, get the name attribute instead',
                      DeprecationWarning, stacklevel=2)
        return self.name

    def setName(self, name):
        """Set the name string for this thread.

        This method is deprecated, use the name attribute instead.

        """
        import warnings
        warnings.warn('setName() is deprecated, set the name attribute instead',
                      DeprecationWarning, stacklevel=2)
        self.name = name


try:
    from _thread import (_excepthook as excepthook,
                         _ExceptHookArgs as ExceptHookArgs)
except ImportError:
    # Simple Python implementation if _thread._excepthook() is not available
    from traceback import print_exception as _print_exception
    from collections import namedtuple

    _ExceptHookArgs = namedtuple(
        'ExceptHookArgs',
        'exc_type exc_value exc_traceback thread')

    def ExceptHookArgs(args):
        return _ExceptHookArgs(*args)

    def excepthook(args, /):
        """
        Handle uncaught Thread.run() exception.
        """
        if args.exc_type == SystemExit:
            # silently ignore SystemExit
            return

        if _sys is not None and _sys.stderr is not None:
            stderr = _sys.stderr
        elif args.thread is not None:
            stderr = args.thread._stderr
            if stderr is None:
                # do nothing if sys.stderr is None and sys.stderr was None
                # when the thread was created
                return
        else:
            # do nothing if sys.stderr is None and args.thread is None
            return

        if args.thread is not None:
            name = args.thread.name
        else:
            name = get_ident()
        print(f"Exception in thread {name}:",
              file=stderr, flush=True)
        _print_exception(args.exc_type, args.exc_value, args.exc_traceback,
                         file=stderr)
        stderr.flush()


# Original value of threading.excepthook
__excepthook__ = excepthook


def _make_invoke_excepthook():
    # Create a local namespace to ensure that variables remain alive
    # when _invoke_excepthook() is called, even if it is called late during
    # Python shutdown. It is mostly needed for daemon threads.

    old_excepthook = excepthook
    old_sys_excepthook = _sys.excepthook
    if old_excepthook is None:
        raise RuntimeError("threading.excepthook is None")
    if old_sys_excepthook is None:
        raise RuntimeError("sys.excepthook is None")

    sys_exc_info = _sys.exc_info
    local_print = print
    local_sys = _sys

    def invoke_excepthook(thread):
        global excepthook
        try:
            hook = excepthook
            if hook is None:
                hook = old_excepthook

            args = ExceptHookArgs([*sys_exc_info(), thread])

            hook(args)
        except Exception as exc:
            exc.__suppress_context__ = True
            del exc

            if local_sys is not None and local_sys.stderr is not None:
                stderr = local_sys.stderr
            else:
                stderr = thread._stderr

            local_print("Exception in threading.excepthook:",
                        file=stderr, flush=True)

            if local_sys is not None and local_sys.excepthook is not None:
                sys_excepthook = local_sys.excepthook
            else:
                sys_excepthook = old_sys_excepthook

            sys_excepthook(*sys_exc_info())
        finally:
            # Break reference cycle (exception stored in a variable)
            args = None

    return invoke_excepthook


# The timer class was contributed by Itamar Shtull-Trauring

class Timer(Thread):
    """Call a function after a specified number of seconds:

            t = Timer(30.0, f, args=None, kwargs=None)
            t.start()
            t.cancel()     # stop the timer's action if it's still waiting

    """

    def __init__(self, interval, function, args=None, kwargs=None):
        Thread.__init__(self)
        self.interval = interval
        self.function = function
        self.args = args if args is not None else []
        self.kwargs = kwargs if kwargs is not None else {}
        self.finished = Event()

    def cancel(self):
        """Stop the timer if it hasn't finished yet."""
        self.finished.set()

    def run(self):
        self.finished.wait(self.interval)
        if not self.finished.is_set():
            self.function(*self.args, **self.kwargs)
        self.finished.set()


# Special thread class to represent the main thread

class _MainThread(Thread):

    def __init__(self):
        Thread.__init__(self, name="MainThread", daemon=False)
        self._started.set()
        self._ident = _get_main_thread_ident()
        self._handle = _make_thread_handle(self._ident)
        if _HAVE_THREAD_NATIVE_ID:
            self._set_native_id()
        with _active_limbo_lock:
            _active[self._ident] = self


# Helper thread-local instance to detect when a _DummyThread
# is collected. Not a part of the public API.
_thread_local_info = local()


class _DeleteDummyThreadOnDel:
    '''
    Helper class to remove a dummy thread from threading._active on __del__.
    '''

    def __init__(self, dummy_thread):
        self._dummy_thread = dummy_thread
        self._tident = dummy_thread.ident
        # Put the thread on a thread local variable so that when
        # the related thread finishes this instance is collected.
        #
        # Note: no other references to this instance may be created.
        # If any client code creates a reference to this instance,
        # the related _DummyThread will be kept forever!
        _thread_local_info._track_dummy_thread_ref = self

    def __del__(self):
        with _active_limbo_lock:
            if _active.get(self._tident) is self._dummy_thread:
                _active.pop(self._tident, None)


# Dummy thread class to represent threads not started here.
# These should be added to `_active` and removed automatically
# when they die, although they can't be waited for.
# Their purpose is to return *something* from current_thread().
# They are marked as daemon threads so we won't wait for them
# when we exit (conform previous semantics).

class _DummyThread(Thread):

    def __init__(self):
        Thread.__init__(self, name=_newname("Dummy-%d"),
                        daemon=_daemon_threads_allowed())
        self._started.set()
        self._set_ident()
        self._handle = _make_thread_handle(self._ident)
        if _HAVE_THREAD_NATIVE_ID:
            self._set_native_id()
        with _active_limbo_lock:
            _active[self._ident] = self
        _DeleteDummyThreadOnDel(self)

    def is_alive(self):
        if not self._handle.is_done() and self._started.is_set():
            return True
        raise RuntimeError("thread is not alive")

    def join(self, timeout=None):
        raise RuntimeError("cannot join a dummy thread")

    def _after_fork(self, new_ident=None):
        if new_ident is not None:
            self.__class__ = _MainThread
            self._name = 'MainThread'
            self._daemonic = False
        Thread._after_fork(self, new_ident=new_ident)


# Global API functions

def current_thread():
    """Return the current Thread object, corresponding to the caller's thread of control.

    If the caller's thread of control was not created through the threading
    module, a dummy thread object with limited functionality is returned.

    """
    try:
        return _active[get_ident()]
    except KeyError:
        return _DummyThread()

def currentThread():
    """Return the current Thread object, corresponding to the caller's thread of control.

    This function is deprecated, use current_thread() instead.

    """
    import warnings
    warnings.warn('currentThread() is deprecated, use current_thread() instead',
                  DeprecationWarning, stacklevel=2)
    return current_thread()

def active_count():
    """Return the number of Thread objects currently alive.

    The returned count is equal to the length of the list returned by
    enumerate().

    """
    # NOTE: if the logic in here ever changes, update Modules/posixmodule.c
    # warn_about_fork_with_threads() to match.
    with _active_limbo_lock:
        return len(_active) + len(_limbo)

def activeCount():
    """Return the number of Thread objects currently alive.

    This function is deprecated, use active_count() instead.

    """
    import warnings
    warnings.warn('activeCount() is deprecated, use active_count() instead',
                  DeprecationWarning, stacklevel=2)
    return active_count()

def _enumerate():
    # Same as enumerate(), but without the lock. Internal use only.
    return list(_active.values()) + list(_limbo.values())

def enumerate():
    """Return a list of all Thread objects currently alive.

    The list includes daemonic threads, dummy thread objects created by
    current_thread(), and the main thread. It excludes terminated threads and
    threads that have not yet been started.

    """
    with _active_limbo_lock:
        return list(_active.values()) + list(_limbo.values())


_threading_atexits = []
_SHUTTING_DOWN = False

def _register_atexit(func, *arg, **kwargs):
    """CPython internal: register *func* to be called before joining threads.

    The registered *func* is called with its arguments just before all
    non-daemon threads are joined in `_shutdown()`. It provides a similar
    purpose to `atexit.register()`, but its functions are called prior to
    threading shutdown instead of interpreter shutdown.

    For similarity to atexit, the registered functions are called in reverse.
    """
    if _SHUTTING_DOWN:
        raise RuntimeError("can't register atexit after shutdown")

    _threading_atexits.append(lambda: func(*arg, **kwargs))


from _thread import stack_size

# Create the main thread object,
# and make it available for the interpreter
# (Py_Main) as threading._shutdown.

_main_thread = _MainThread()

def _shutdown():
    """
    Wait until the Python thread state of all non-daemon threads get deleted.
    """
    # Obscure: other threads may be waiting to join _main_thread.  That's
    # dubious, but some code does it. We can't wait for it to be marked as done
    # normally - that won't happen until the interpreter is nearly dead. So
    # mark it done here.
    if _main_thread._handle.is_done() and _is_main_interpreter():
        # _shutdown() was already called
        return

    global _SHUTTING_DOWN
    _SHUTTING_DOWN = True

    # Call registered threading atexit functions before threads are joined.
    # Order is reversed, similar to atexit.
    for atexit_call in reversed(_threading_atexits):
        atexit_call()

    if _is_main_interpreter():
        _main_thread._handle._set_done()

    # Wait for all non-daemon threads to exit.
    _thread_shutdown()


def main_thread():
    """Return the main thread object.

    In normal conditions, the main thread is the thread from which the
    Python interpreter was started.
    """
    # XXX Figure this out for subinterpreters.  (See gh-75698.)
    return _main_thread


def _after_fork():
    """
    Cleanup threading module state that should not exist after a fork.
    """
    # Reset _active_limbo_lock, in case we forked while the lock was held
    # by another (non-forked) thread.  http://bugs.python.org/issue874900
    global _active_limbo_lock, _main_thread
    _active_limbo_lock = RLock()

    # fork() only copied the current thread; clear references to others.
    new_active = {}

    try:
        current = _active[get_ident()]
    except KeyError:
        # fork() was called in a thread which was not spawned
        # by threading.Thread. For example, a thread spawned
        # by thread.start_new_thread().
        current = _MainThread()

    _main_thread = current

    with _active_limbo_lock:
        # Dangling thread instances must still have their locks reset,
        # because someone may join() them.
        threads = set(_enumerate())
        threads.update(_dangling)
        for thread in threads:
            # Any lock/condition variable may be currently locked or in an
            # invalid state, so we reinitialize them.
            if thread is current:
                # This is the one and only active thread.
                ident = get_ident()
                thread._after_fork(new_ident=ident)
                new_active[ident] = thread
            else:
                # All the others are already stopped.
                thread._after_fork()

        _limbo.clear()
        _active.clear()
        _active.update(new_active)
        assert len(_active) == 1


if hasattr(_os, "register_at_fork"):
    _os.register_at_fork(after_in_child=_after_fork)
```
