## Supplementary software v0.2.1 for "Virtual control arms for paediatric myopia trials: external validation of axial-elongation models": timeit.py

```
#! /usr/bin/env python3

"""Tool for measuring execution time of small code snippets.

This module avoids a number of common traps for measuring execution
times.  See also Tim Peters' introduction to the Algorithms chapter in
the Python Cookbook, published by O'Reilly.

Library usage: see the Timer class.

Command line usage:
    python timeit.py [-n N] [-r N] [-s S] [-p] [-h] [--] [statement]

Options:
  -n/--number N: how many times to execute 'statement' (default: see below)
  -r/--repeat N: how many times to repeat the timer (default 5)
  -s/--setup S: statement to be executed once initially (default 'pass').
                Execution time of this setup statement is NOT timed.
  -p/--process: use time.process_time() (default is time.perf_counter())
  -v/--verbose: print raw timing results; repeat for more digits precision
  -u/--unit: set the output time unit (nsec, usec, msec, or sec)
  -h/--help: print this usage message and exit
  --: separate options from statement, use when statement starts with -
  statement: statement to be timed (default 'pass')

A multi-line statement may be given by specifying each line as a
separate argument; indented lines are possible by enclosing an
argument in quotes and using leading spaces.  Multiple -s options are
treated similarly.

If -n is not given, a suitable number of loops is calculated by trying
increasing numbers from the sequence 1, 2, 5, 10, 20, 50, ... until the
total time is at least 0.2 seconds.

Note: there is a certain baseline overhead associated with executing a
pass statement.  It differs between versions.  The code here doesn't try
to hide it, but you should be aware of it.  The baseline overhead can be
measured by invoking the program without arguments.

Classes:

    Timer

Functions:

    timeit(string, string) -> float
    repeat(string, string) -> list
    default_timer() -> float

"""

import gc
import itertools
import sys
import time

__all__ = ["Timer", "timeit", "repeat", "default_timer"]

dummy_src_name = "<timeit-src>"
default_number = 1000000
default_repeat = 5
default_timer = time.perf_counter

_globals = globals

# Don't change the indentation of the template; the reindent() calls
# in Timer.__init__() depend on setup being indented 4 spaces and stmt
# being indented 8 spaces.
template = """
def inner(_it, _timer{init}):
    {setup}
    _t0 = _timer()
    for _i in _it:
        {stmt}
        pass
    _t1 = _timer()
    return _t1 - _t0
"""


def reindent(src, indent):
    """Helper to reindent a multi-line statement."""
    return src.replace("\n", "\n" + " " * indent)


class Timer:
    """Class for timing execution speed of small code snippets.

    The constructor takes a statement to be timed, an additional
    statement used for setup, and a timer function.  Both statements
    default to 'pass'; the timer function is platform-dependent (see
    module doc string).  If 'globals' is specified, the code will be
    executed within that namespace (as opposed to inside timeit's
    namespace).

    To measure the execution time of the first statement, use the
    timeit() method.  The repeat() method is a convenience to call
    timeit() multiple times and return a list of results.

    The statements may contain newlines, as long as they don't contain
    multi-line string literals.
    """

    def __init__(self, stmt="pass", setup="pass", timer=default_timer,
                 globals=None):
        """Constructor.  See class doc string."""
        self.timer = timer
        local_ns = {}
        global_ns = _globals() if globals is None else globals
        init = ''
        if isinstance(setup, str):
            # Check that the code can be compiled outside a function
            compile(setup, dummy_src_name, "exec")
            stmtprefix = setup + '\n'
            setup = reindent(setup, 4)
        elif callable(setup):
            local_ns['_setup'] = setup
            init += ', _setup=_setup'
            stmtprefix = ''
            setup = '_setup()'
        else:
            raise ValueError("setup is neither a string nor callable")
        if isinstance(stmt, str):
            # Check that the code can be compiled outside a function
            compile(stmtprefix + stmt, dummy_src_name, "exec")
            stmt = reindent(stmt, 8)
        elif callable(stmt):
            local_ns['_stmt'] = stmt
            init += ', _stmt=_stmt'
            stmt = '_stmt()'
        else:
            raise ValueError("stmt is neither a string nor callable")
        src = template.format(stmt=stmt, setup=setup, init=init)
        self.src = src  # Save for traceback display
        code = compile(src, dummy_src_name, "exec")
        exec(code, global_ns, local_ns)
        self.inner = local_ns["inner"]

    def print_exc(self, file=None):
        """Helper to print a traceback from the timed code.

        Typical use:

            t = Timer(...)       # outside the try/except
            try:
                t.timeit(...)    # or t.repeat(...)
            except:
                t.print_exc()

        The advantage over the standard traceback is that source lines
        in the compiled template will be displayed.

        The optional file argument directs where the traceback is
        sent; it defaults to sys.stderr.
        """
        import linecache, traceback
        if self.src is not None:
            linecache.cache[dummy_src_name] = (len(self.src),
                                               None,
                                               self.src.split("\n"),
                                               dummy_src_name)
        # else the source is already stored somewhere else

        traceback.print_exc(file=file)

    def timeit(self, number=default_number):
        """Time 'number' executions of the main statement.

        To be precise, this executes the setup statement once, and
        then returns the time it takes to execute the main statement
        a number of times, as float seconds if using the default timer.   The
        argument is the number of times through the loop, defaulting
        to one million.  The main statement, the setup statement and
        the timer function to be used are passed to the constructor.
        """
        it = itertools.repeat(None, number)
        gcold = gc.isenabled()
        gc.disable()
        try:
            timing = self.inner(it, self.timer)
        finally:
            if gcold:
                gc.enable()
        return timing

    def repeat(self, repeat=default_repeat, number=default_number):
        """Call timeit() a few times.

        This is a convenience function that calls the timeit()
        repeatedly, returning a list of results.  The first argument
        specifies how many times to call timeit(), defaulting to 5;
        the second argument specifies the timer argument, defaulting
        to one million.

        Note: it's tempting to calculate mean and standard deviation
        from the result vector and report these.  However, this is not
        very useful.  In a typical case, the lowest value gives a
        lower bound for how fast your machine can run the given code
        snippet; higher values in the result vector are typically not
        caused by variability in Python's speed, but by other
        processes interfering with your timing accuracy.  So the min()
        of the result is probably the only number you should be
        interested in.  After that, you should look at the entire
        vector and apply common sense rather than statistics.
        """
        r = []
        for i in range(repeat):
            t = self.timeit(number)
            r.append(t)
        return r

    def autorange(self, callback=None):
        """Return the number of loops and time taken so that total time >= 0.2.

        Calls the timeit method with increasing numbers from the sequence
        1, 2, 5, 10, 20, 50, ... until the time taken is at least 0.2
        second.  Returns (number, time_taken).

        If *callback* is given and is not None, it will be called after
        each trial with two arguments: ``callback(number, time_taken)``.
        """
        i = 1
        while True:
            for j in 1, 2, 5:
                number = i * j
                time_taken = self.timeit(number)
                if callback:
                    callback(number, time_taken)
                if time_taken >= 0.2:
                    return (number, time_taken)
            i *= 10


def timeit(stmt="pass", setup="pass", timer=default_timer,
           number=default_number, globals=None):
    """Convenience function to create Timer object and call timeit method."""
    return Timer(stmt, setup, timer, globals).timeit(number)


def repeat(stmt="pass", setup="pass", timer=default_timer,
           repeat=default_repeat, number=default_number, globals=None):
    """Convenience function to create Timer object and call repeat method."""
    return Timer(stmt, setup, timer, globals).repeat(repeat, number)


def main(args=None, *, _wrap_timer=None):
    """Main program, used when run as a script.

    The optional 'args' argument specifies the command line to be parsed,
    defaulting to sys.argv[1:].

    The return value is an exit code to be passed to sys.exit(); it
    may be None to indicate success.

    When an exception happens during timing, a traceback is printed to
    stderr and the return value is 1.  Exceptions at other times
    (including the template compilation) are not caught.

    '_wrap_timer' is an internal interface used for unit testing.  If it
    is not None, it must be a callable that accepts a timer function
    and returns another timer function (used for unit testing).
    """
    if args is None:
        args = sys.argv[1:]
    import getopt
    try:
        opts, args = getopt.getopt(args, "n:u:s:r:pvh",
                                   ["number=", "setup=", "repeat=",
                                    "process", "verbose", "unit=", "help"])
    except getopt.error as err:
        print(err)
        print("use -h/--help for command line help")
        return 2

    timer = default_timer
    stmt = "\n".join(args) or "pass"
    number = 0  # auto-determine
    setup = []
    repeat = default_repeat
    verbose = 0
    time_unit = None
    units = {"nsec": 1e-9, "usec": 1e-6, "msec": 1e-3, "sec": 1.0}
    precision = 3
    for o, a in opts:
        if o in ("-n", "--number"):
            number = int(a)
        if o in ("-s", "--setup"):
            setup.append(a)
        if o in ("-u", "--unit"):
            if a in units:
                time_unit = a
            else:
                print("Unrecognized unit. Please select nsec, usec, msec, or sec.",
                      file=sys.stderr)
                return 2
        if o in ("-r", "--repeat"):
            repeat = int(a)
            if repeat <= 0:
                repeat = 1
        if o in ("-p", "--process"):
            timer = time.process_time
        if o in ("-v", "--verbose"):
            if verbose:
                precision += 1
            verbose += 1
        if o in ("-h", "--help"):
            print(__doc__, end=' ')
            return 0
    setup = "\n".join(setup) or "pass"

    # Include the current directory, so that local imports work (sys.path
    # contains the directory of this script, rather than the current
    # directory)
    import os
    sys.path.insert(0, os.curdir)
    if _wrap_timer is not None:
        timer = _wrap_timer(timer)

    t = Timer(stmt, setup, timer)
    if number == 0:
        # determine number so that 0.2 <= total time < 2.0
        callback = None
        if verbose:
            def callback(number, time_taken):
                msg = "{num} loop{s} -> {secs:.{prec}g} secs"
                plural = (number != 1)
                print(msg.format(num=number, s='s' if plural else '',
                                 secs=time_taken, prec=precision))
        try:
            number, _ = t.autorange(callback)
        except:
            t.print_exc()
            return 1

        if verbose:
            print()

    try:
        raw_timings = t.repeat(repeat, number)
    except:
        t.print_exc()
        return 1

    def format_time(dt):
        unit = time_unit

        if unit is not None:
            scale = units[unit]
        else:
            scales = [(scale, unit) for unit, scale in units.items()]
            scales.sort(reverse=True)
            for scale, unit in scales:
                if dt >= scale:
                    break

        return "%.*g %s" % (precision, dt / scale, unit)

    if verbose:
        print("raw times: %s" % ", ".join(map(format_time, raw_timings)))
        print()
    timings = [dt / number for dt in raw_timings]

    best = min(timings)
    print("%d loop%s, best of %d: %s per loop"
          % (number, 's' if number != 1 else '',
             repeat, format_time(best)))

    best = min(timings)
    worst = max(timings)
    if worst >= best * 4:
        import warnings
        warnings.warn_explicit("The test results are likely unreliable. "
                               "The worst time (%s) was more than four times "
                               "slower than the best time (%s)."
                               % (format_time(worst), format_time(best)),
                               UserWarning, '', 0)
    return None


if __name__ == "__main__":
    sys.exit(main())
```
