## Supplementary software v0.2.1 for "Virtual control arms for paediatric myopia trials: external validation of axial-elongation models": token.py

```
"""Token constants."""
# Auto-generated by Tools/build/generate_token.py

__all__ = ['tok_name', 'ISTERMINAL', 'ISNONTERMINAL', 'ISEOF',
           'EXACT_TOKEN_TYPES']

ENDMARKER = 0
NAME = 1
NUMBER = 2
STRING = 3
NEWLINE = 4
INDENT = 5
DEDENT = 6
LPAR = 7
RPAR = 8
LSQB = 9
RSQB = 10
COLON = 11
COMMA = 12
SEMI = 13
PLUS = 14
MINUS = 15
STAR = 16
SLASH = 17
VBAR = 18
AMPER = 19
LESS = 20
GREATER = 21
EQUAL = 22
DOT = 23
PERCENT = 24
LBRACE = 25
RBRACE = 26
EQEQUAL = 27
NOTEQUAL = 28
LESSEQUAL = 29
GREATEREQUAL = 30
TILDE = 31
CIRCUMFLEX = 32
LEFTSHIFT = 33
RIGHTSHIFT = 34
DOUBLESTAR = 35
PLUSEQUAL = 36
MINEQUAL = 37
STAREQUAL = 38
SLASHEQUAL = 39
PERCENTEQUAL = 40
AMPEREQUAL = 41
VBAREQUAL = 42
CIRCUMFLEXEQUAL = 43
LEFTSHIFTEQUAL = 44
RIGHTSHIFTEQUAL = 45
DOUBLESTAREQUAL = 46
DOUBLESLASH = 47
DOUBLESLASHEQUAL = 48
AT = 49
ATEQUAL = 50
RARROW = 51
ELLIPSIS = 52
COLONEQUAL = 53
EXCLAMATION = 54
OP = 55
TYPE_IGNORE = 56
TYPE_COMMENT = 57
SOFT_KEYWORD = 58
FSTRING_START = 59
FSTRING_MIDDLE = 60
FSTRING_END = 61
COMMENT = 62
NL = 63
# These aren't used by the C tokenizer but are needed for tokenize.py
ERRORTOKEN = 64
ENCODING = 65
N_TOKENS = 66
# Special definitions for cooperation with parser
NT_OFFSET = 256

tok_name = {value: name
            for name, value in globals().items()
            if isinstance(value, int) and not name.startswith('_')}
__all__.extend(tok_name.values())

EXACT_TOKEN_TYPES = {
    '!': EXCLAMATION,
    '!=': NOTEQUAL,
    '%': PERCENT,
    '%=': PERCENTEQUAL,
    '&': AMPER,
    '&=': AMPEREQUAL,
    '(': LPAR,
    ')': RPAR,
    '*': STAR,
    '**': DOUBLESTAR,
    '**=': DOUBLESTAREQUAL,
    '*=': STAREQUAL,
    '+': PLUS,
    '+=': PLUSEQUAL,
    ',': COMMA,
    '-': MINUS,
    '-=': MINEQUAL,
    '->': RARROW,
    '.': DOT,
    '...': ELLIPSIS,
    '/': SLASH,
    '//': DOUBLESLASH,
    '//=': DOUBLESLASHEQUAL,
    '/=': SLASHEQUAL,
    ':': COLON,
    ':=': COLONEQUAL,
    ';': SEMI,
    '<': LESS,
    '<<': LEFTSHIFT,
    '<<=': LEFTSHIFTEQUAL,
    '<=': LESSEQUAL,
    '=': EQUAL,
    '==': EQEQUAL,
    '>': GREATER,
    '>=': GREATEREQUAL,
    '>>': RIGHTSHIFT,
    '>>=': RIGHTSHIFTEQUAL,
    '@': AT,
    '@=': ATEQUAL,
    '[': LSQB,
    ']': RSQB,
    '^': CIRCUMFLEX,
    '^=': CIRCUMFLEXEQUAL,
    '{': LBRACE,
    '|': VBAR,
    '|=': VBAREQUAL,
    '}': RBRACE,
    '~': TILDE,
}

def ISTERMINAL(x):
    return x < NT_OFFSET

def ISNONTERMINAL(x):
    return x >= NT_OFFSET

def ISEOF(x):
    return x == ENDMARKER
```
