## Supplementary software v0.2.1 for "Virtual control arms for paediatric myopia trials: external validation of axial-elongation models": tokenize.py

```
"""Tokenization help for Python programs.

tokenize(readline) is a generator that breaks a stream of bytes into
Python tokens.  It decodes the bytes according to PEP-0263 for
determining source file encoding.

It accepts a readline-like method which is called repeatedly to get the
next line of input (or b"" for EOF).  It generates 5-tuples with these
members:

    the token type (see token.py)
    the token (a string)
    the starting (row, column) indices of the token (a 2-tuple of ints)
    the ending (row, column) indices of the token (a 2-tuple of ints)
    the original line (string)

It is designed to match the working of the Python tokenizer exactly, except
that it produces COMMENT tokens for comments and gives type OP for all
operators.  Additionally, all token lists start with an ENCODING token
which tells you which encoding was used to decode the bytes stream.
"""

__author__ = 'Ka-Ping Yee <ping@lfw.org>'
__credits__ = ('GvR, ESR, Tim Peters, Thomas Wouters, Fred Drake, '
               'Skip Montanaro, Raymond Hettinger, Trent Nelson, '
               'Michael Foord')
from builtins import open as _builtin_open
from codecs import lookup, BOM_UTF8
import collections
import functools
from io import TextIOWrapper
import itertools as _itertools
import re
import sys
from token import *
from token import EXACT_TOKEN_TYPES
import _tokenize

cookie_re = re.compile(r'^[ \t\f]*#.*?coding[:=][ \t]*([-\w.]+)', re.ASCII)
blank_re = re.compile(br'^[ \t\f]*(?:[#\r\n]|$)', re.ASCII)

import token
__all__ = token.__all__ + ["tokenize", "generate_tokens", "detect_encoding",
                           "untokenize", "TokenInfo", "open", "TokenError"]
del token

class TokenInfo(collections.namedtuple('TokenInfo', 'type string start end line')):
    def __repr__(self):
        annotated_type = '%d (%s)' % (self.type, tok_name[self.type])
        return ('TokenInfo(type=%s, string=%r, start=%r, end=%r, line=%r)' %
                self._replace(type=annotated_type))

    @property
    def exact_type(self):
        if self.type == OP and self.string in EXACT_TOKEN_TYPES:
            return EXACT_TOKEN_TYPES[self.string]
        else:
            return self.type

def group(*choices): return '(' + '|'.join(choices) + ')'
def any(*choices): return group(*choices) + '*'
def maybe(*choices): return group(*choices) + '?'

# Note: we use unicode matching for names ("\w") but ascii matching for
# number literals.
Whitespace = r'[ \f\t]*'
Comment = r'#[^\r\n]*'
Ignore = Whitespace + any(r'\\\r?\n' + Whitespace) + maybe(Comment)
Name = r'\w+'

Hexnumber = r'0[xX](?:_?[0-9a-fA-F])+'
Binnumber = r'0[bB](?:_?[01])+'
Octnumber = r'0[oO](?:_?[0-7])+'
Decnumber = r'(?:0(?:_?0)*|[1-9](?:_?[0-9])*)'
Intnumber = group(Hexnumber, Binnumber, Octnumber, Decnumber)
Exponent = r'[eE][-+]?[0-9](?:_?[0-9])*'
Pointfloat = group(r'[0-9](?:_?[0-9])*\.(?:[0-9](?:_?[0-9])*)?',
                   r'\.[0-9](?:_?[0-9])*') + maybe(Exponent)
Expfloat = r'[0-9](?:_?[0-9])*' + Exponent
Floatnumber = group(Pointfloat, Expfloat)
Imagnumber = group(r'[0-9](?:_?[0-9])*[jJ]', Floatnumber + r'[jJ]')
Number = group(Imagnumber, Floatnumber, Intnumber)

# Return the empty string, plus all of the valid string prefixes.
def _all_string_prefixes():
    # The valid string prefixes. Only contain the lower case versions,
    #  and don't contain any permutations (include 'fr', but not
    #  'rf'). The various permutations will be generated.
    _valid_string_prefixes = ['b', 'r', 'u', 'f', 'br', 'fr']
    # if we add binary f-strings, add: ['fb', 'fbr']
    result = {''}
    for prefix in _valid_string_prefixes:
        for t in _itertools.permutations(prefix):
            # create a list with upper and lower versions of each
            #  character
            for u in _itertools.product(*[(c, c.upper()) for c in t]):
                result.add(''.join(u))
    return result

@functools.lru_cache
def _compile(expr):
    return re.compile(expr, re.UNICODE)

# Note that since _all_string_prefixes includes the empty string,
#  StringPrefix can be the empty string (making it optional).
StringPrefix = group(*_all_string_prefixes())

# Tail end of ' string.
Single = r"[^'\\]*(?:\\.[^'\\]*)*'"
# Tail end of " string.
Double = r'[^"\\]*(?:\\.[^"\\]*)*"'
# Tail end of ''' string.
Single3 = r"[^'\\]*(?:(?:\\.|'(?!''))[^'\\]*)*'''"
# Tail end of """ string.
Double3 = r'[^"\\]*(?:(?:\\.|"(?!""))[^"\\]*)*"""'
Triple = group(StringPrefix + "'''", StringPrefix + '"""')
# Single-line ' or " string.
String = group(StringPrefix + r"'[^\n'\\]*(?:\\.[^\n'\\]*)*'",
               StringPrefix + r'"[^\n"\\]*(?:\\.[^\n"\\]*)*"')

# Sorting in reverse order puts the long operators before their prefixes.
# Otherwise if = came before ==, == would get recognized as two instances
# of =.
Special = group(*map(re.escape, sorted(EXACT_TOKEN_TYPES, reverse=True)))
Funny = group(r'\r?\n', Special)

PlainToken = group(Number, Funny, String, Name)
Token = Ignore + PlainToken

# First (or only) line of ' or " string.
ContStr = group(StringPrefix + r"'[^\n'\\]*(?:\\.[^\n'\\]*)*" +
                group("'", r'\\\r?\n'),
                StringPrefix + r'"[^\n"\\]*(?:\\.[^\n"\\]*)*' +
                group('"', r'\\\r?\n'))
PseudoExtras = group(r'\\\r?\n|\Z', Comment, Triple)
PseudoToken = Whitespace + group(PseudoExtras, Number, Funny, ContStr, Name)

# For a given string prefix plus quotes, endpats maps it to a regex
#  to match the remainder of that string. _prefix can be empty, for
#  a normal single or triple quoted string (with no prefix).
endpats = {}
for _prefix in _all_string_prefixes():
    endpats[_prefix + "'"] = Single
    endpats[_prefix + '"'] = Double
    endpats[_prefix + "'''"] = Single3
    endpats[_prefix + '"""'] = Double3
del _prefix

# A set of all of the single and triple quoted string prefixes,
#  including the opening quotes.
single_quoted = set()
triple_quoted = set()
for t in _all_string_prefixes():
    for u in (t + '"', t + "'"):
        single_quoted.add(u)
    for u in (t + '"""', t + "'''"):
        triple_quoted.add(u)
del t, u

tabsize = 8

class TokenError(Exception): pass


class Untokenizer:

    def __init__(self):
        self.tokens = []
        self.prev_row = 1
        self.prev_col = 0
        self.prev_type = None
        self.prev_line = ""
        self.encoding = None

    def add_whitespace(self, start):
        row, col = start
        if row < self.prev_row or row == self.prev_row and col < self.prev_col:
            raise ValueError("start ({},{}) precedes previous end ({},{})"
                             .format(row, col, self.prev_row, self.prev_col))
        self.add_backslash_continuation(start)
        col_offset = col - self.prev_col
        if col_offset:
            self.tokens.append(" " * col_offset)

    def add_backslash_continuation(self, start):
        """Add backslash continuation characters if the row has increased
        without encountering a newline token.

        This also inserts the correct amount of whitespace before the backslash.
        """
        row = start[0]
        row_offset = row - self.prev_row
        if row_offset == 0:
            return

        newline = '\r\n' if self.prev_line.endswith('\r\n') else '\n'
        line = self.prev_line.rstrip('\\\r\n')
        ws = ''.join(_itertools.takewhile(str.isspace, reversed(line)))
        self.tokens.append(ws + f"\\{newline}" * row_offset)
        self.prev_col = 0

    def escape_brackets(self, token):
        characters = []
        consume_until_next_bracket = False
        for character in token:
            if character == "}":
                if consume_until_next_bracket:
                    consume_until_next_bracket = False
                else:
                    characters.append(character)
            if character == "{":
                n_backslashes = sum(
                    1 for char in _itertools.takewhile(
                        "\\".__eq__,
                        characters[-2::-1]
                    )
                )
                if n_backslashes % 2 == 0 or characters[-1] != "N":
                    characters.append(character)
                else:
                    consume_until_next_bracket = True
            characters.append(character)
        return "".join(characters)

    def untokenize(self, iterable):
        it = iter(iterable)
        indents = []
        startline = False
        for t in it:
            if len(t) == 2:
                self.compat(t, it)
                break
            tok_type, token, start, end, line = t
            if tok_type == ENCODING:
                self.encoding = token
                continue
            if tok_type == ENDMARKER:
                break
            if tok_type == INDENT:
                indents.append(token)
                continue
            elif tok_type == DEDENT:
                indents.pop()
                self.prev_row, self.prev_col = end
                continue
            elif tok_type in (NEWLINE, NL):
                startline = True
            elif startline and indents:
                indent = indents[-1]
                if start[1] >= len(indent):
                    self.tokens.append(indent)
                    self.prev_col = len(indent)
                startline = False
            elif tok_type == FSTRING_MIDDLE:
                if '{' in token or '}' in token:
                    token = self.escape_brackets(token)
                    last_line = token.splitlines()[-1]
                    end_line, end_col = end
                    extra_chars = last_line.count("{{") + last_line.count("}}")
                    end = (end_line, end_col + extra_chars)

            self.add_whitespace(start)
            self.tokens.append(token)
            self.prev_row, self.prev_col = end
            if tok_type in (NEWLINE, NL):
                self.prev_row += 1
                self.prev_col = 0
            self.prev_type = tok_type
            self.prev_line = line
        return "".join(self.tokens)

    def compat(self, token, iterable):
        indents = []
        toks_append = self.tokens.append
        startline = token[0] in (NEWLINE, NL)
        prevstring = False
        in_fstring = 0

        for tok in _itertools.chain([token], iterable):
            toknum, tokval = tok[:2]
            if toknum == ENCODING:
                self.encoding = tokval
                continue

            if toknum in (NAME, NUMBER):
                tokval += ' '

            # Insert a space between two consecutive strings
            if toknum == STRING:
                if prevstring:
                    tokval = ' ' + tokval
                prevstring = True
            else:
                prevstring = False

            if toknum == FSTRING_START:
                in_fstring += 1
            elif toknum == FSTRING_END:
                in_fstring -= 1
            if toknum == INDENT:
                indents.append(tokval)
                continue
            elif toknum == DEDENT:
                indents.pop()
                continue
            elif toknum in (NEWLINE, NL):
                startline = True
            elif startline and indents:
                toks_append(indents[-1])
                startline = False
            elif toknum == FSTRING_MIDDLE:
                tokval = self.escape_brackets(tokval)

            # Insert a space between two consecutive brackets if we are in an f-string
            if tokval in {"{", "}"} and self.tokens and self.tokens[-1] == tokval and in_fstring:
                tokval = ' ' + tokval

            # Insert a space between two consecutive f-strings
            if toknum in (STRING, FSTRING_START) and self.prev_type in (STRING, FSTRING_END):
                self.tokens.append(" ")

            toks_append(tokval)
            self.prev_type = toknum


def untokenize(iterable):
    """Transform tokens back into Python source code.
    It returns a bytes object, encoded using the ENCODING
    token, which is the first token sequence output by tokenize.

    Each element returned by the iterable must be a token sequence
    with at least two elements, a token number and token value.  If
    only two tokens are passed, the resulting output is poor.

    The result is guaranteed to tokenize back to match the input so
    that the conversion is lossless and round-trips are assured.
    The guarantee applies only to the token type and token string as
    the spacing between tokens (column positions) may change.
    """
    ut = Untokenizer()
    out = ut.untokenize(iterable)
    if ut.encoding is not None:
        out = out.encode(ut.encoding)
    return out


def _get_normal_name(orig_enc):
    """Imitates get_normal_name in Parser/tokenizer/helpers.c."""
    # Only care about the first 12 characters.
    enc = orig_enc[:12].lower().replace("_", "-")
    if enc == "utf-8" or enc.startswith("utf-8-"):
        return "utf-8"
    if enc in ("latin-1", "iso-8859-1", "iso-latin-1") or \
       enc.startswith(("latin-1-", "iso-8859-1-", "iso-latin-1-")):
        return "iso-8859-1"
    return orig_enc

def detect_encoding(readline):
    """
    The detect_encoding() function is used to detect the encoding that should
    be used to decode a Python source file.  It requires one argument, readline,
    in the same way as the tokenize() generator.

    It will call readline a maximum of twice, and return the encoding used
    (as a string) and a list of any lines (left as bytes) it has read in.

    It detects the encoding from the presence of a utf-8 bom or an encoding
    cookie as specified in pep-0263.  If both a bom and a cookie are present,
    but disagree, a SyntaxError will be raised.  If the encoding cookie is an
    invalid charset, raise a SyntaxError.  Note that if a utf-8 bom is found,
    'utf-8-sig' is returned.

    If no encoding is specified, then the default of 'utf-8' will be returned.
    """
    try:
        filename = readline.__self__.name
    except AttributeError:
        filename = None
    bom_found = False
    encoding = None
    default = 'utf-8'
    def read_or_stop():
        try:
            return readline()
        except StopIteration:
            return b''

    def find_cookie(line):
        try:
            # Decode as UTF-8. Either the line is an encoding declaration,
            # in which case it should be pure ASCII, or it must be UTF-8
            # per default encoding.
            line_string = line.decode('utf-8')
        except UnicodeDecodeError:
            msg = "invalid or missing encoding declaration"
            if filename is not None:
                msg = '{} for {!r}'.format(msg, filename)
            raise SyntaxError(msg)

        match = cookie_re.match(line_string)
        if not match:
            return None
        encoding = _get_normal_name(match.group(1))
        try:
            codec = lookup(encoding)
        except LookupError:
            # This behaviour mimics the Python interpreter
            if filename is None:
                msg = "unknown encoding: " + encoding
            else:
                msg = "unknown encoding for {!r}: {}".format(filename,
                        encoding)
            raise SyntaxError(msg)

        if bom_found:
            if encoding != 'utf-8':
                # This behaviour mimics the Python interpreter
                if filename is None:
                    msg = 'encoding problem: utf-8'
                else:
                    msg = 'encoding problem for {!r}: utf-8'.format(filename)
                raise SyntaxError(msg)
            encoding += '-sig'
        return encoding

    first = read_or_stop()
    if first.startswith(BOM_UTF8):
        bom_found = True
        first = first[3:]
        default = 'utf-8-sig'
    if not first:
        return default, []

    encoding = find_cookie(first)
    if encoding:
        return encoding, [first]
    if not blank_re.match(first):
        return default, [first]

    second = read_or_stop()
    if not second:
        return default, [first]

    encoding = find_cookie(second)
    if encoding:
        return encoding, [first, second]

    return default, [first, second]


def open(filename):
    """Open a file in read only mode using the encoding detected by
    detect_encoding().
    """
    buffer = _builtin_open(filename, 'rb')
    try:
        encoding, lines = detect_encoding(buffer.readline)
        buffer.seek(0)
        text = TextIOWrapper(buffer, encoding, line_buffering=True)
        text.mode = 'r'
        return text
    except:
        buffer.close()
        raise

def tokenize(readline):
    """
    The tokenize() generator requires one argument, readline, which
    must be a callable object which provides the same interface as the
    readline() method of built-in file objects.  Each call to the function
    should return one line of input as bytes.  Alternatively, readline
    can be a callable function terminating with StopIteration:
        readline = open(myfile, 'rb').__next__  # Example of alternate readline

    The generator produces 5-tuples with these members: the token type; the
    token string; a 2-tuple (srow, scol) of ints specifying the row and
    column where the token begins in the source; a 2-tuple (erow, ecol) of
    ints specifying the row and column where the token ends in the source;
    and the line on which the token was found.  The line passed is the
    physical line.

    The first token sequence will always be an ENCODING token
    which tells you which encoding was used to decode the bytes stream.
    """
    encoding, consumed = detect_encoding(readline)
    rl_gen = _itertools.chain(consumed, iter(readline, b""))
    if encoding is not None:
        if encoding == "utf-8-sig":
            # BOM will already have been stripped.
            encoding = "utf-8"
        yield TokenInfo(ENCODING, encoding, (0, 0), (0, 0), '')
    yield from _generate_tokens_from_c_tokenizer(rl_gen.__next__, encoding, extra_tokens=True)

def generate_tokens(readline):
    """Tokenize a source reading Python code as unicode strings.

    This has the same API as tokenize(), except that it expects the *readline*
    callable to return str objects instead of bytes.
    """
    return _generate_tokens_from_c_tokenizer(readline, extra_tokens=True)

def main():
    import argparse

    # Helper error handling routines
    def perror(message):
        sys.stderr.write(message)
        sys.stderr.write('\n')

    def error(message, filename=None, location=None):
        if location:
            args = (filename,) + location + (message,)
            perror("%s:%d:%d: error: %s" % args)
        elif filename:
            perror("%s: error: %s" % (filename, message))
        else:
            perror("error: %s" % message)
        sys.exit(1)

    # Parse the arguments and options
    parser = argparse.ArgumentParser(prog='python -m tokenize')
    parser.add_argument(dest='filename', nargs='?',
                        metavar='filename.py',
                        help='the file to tokenize; defaults to stdin')
    parser.add_argument('-e', '--exact', dest='exact', action='store_true',
                        help='display token names using the exact type')
    args = parser.parse_args()

    try:
        # Tokenize the input
        if args.filename:
            filename = args.filename
            with _builtin_open(filename, 'rb') as f:
                tokens = list(tokenize(f.readline))
        else:
            filename = "<stdin>"
            tokens = _generate_tokens_from_c_tokenizer(
                sys.stdin.readline, extra_tokens=True)


        # Output the tokenization
        for token in tokens:
            token_type = token.type
            if args.exact:
                token_type = token.exact_type
            token_range = "%d,%d-%d,%d:" % (token.start + token.end)
            print("%-20s%-15s%-15r" %
                  (token_range, tok_name[token_type], token.string))
    except IndentationError as err:
        line, column = err.args[1][1:3]
        error(err.args[0], filename, (line, column))
    except TokenError as err:
        line, column = err.args[1]
        error(err.args[0], filename, (line, column))
    except SyntaxError as err:
        error(err, filename)
    except OSError as err:
        error(err)
    except KeyboardInterrupt:
        print("interrupted\n")
    except Exception as err:
        perror("unexpected error: %s" % err)
        raise

def _transform_msg(msg):
    """Transform error messages from the C tokenizer into the Python tokenize

    The C tokenizer is more picky than the Python one, so we need to massage
    the error messages a bit for backwards compatibility.
    """
    if "unterminated triple-quoted string literal" in msg:
        return "EOF in multi-line string"
    return msg

def _generate_tokens_from_c_tokenizer(source, encoding=None, extra_tokens=False):
    """Tokenize a source reading Python code as unicode strings using the internal C tokenizer"""
    if encoding is None:
        it = _tokenize.TokenizerIter(source, extra_tokens=extra_tokens)
    else:
        it = _tokenize.TokenizerIter(source, encoding=encoding, extra_tokens=extra_tokens)
    try:
        for info in it:
            yield TokenInfo._make(info)
    except SyntaxError as e:
        if type(e) != SyntaxError:
            raise e from None
        msg = _transform_msg(e.msg)
        raise TokenError(msg, (e.lineno, e.offset)) from None


if __name__ == "__main__":
    main()
```
