## Supplementary software v0.2.1 for "Virtual control arms for paediatric myopia trials: external validation of axial-elongation models": __init__.py

```
# SPDX-License-Identifier: MIT
# SPDX-FileCopyrightText: 2021 Taneli Hukkinen
# Licensed to PSF under a Contributor Agreement.

__all__ = ("loads", "load", "TOMLDecodeError")

from ._parser import TOMLDecodeError, load, loads

# Pretend this exception was created here.
TOMLDecodeError.__module__ = __name__
```
