## Supplementary software v0.2.1 for "Virtual control arms for paediatric myopia trials: external validation of axial-elongation models": _parser.py

```
# SPDX-License-Identifier: MIT
# SPDX-FileCopyrightText: 2021 Taneli Hukkinen
# Licensed to PSF under a Contributor Agreement.

from __future__ import annotations

from collections.abc import Iterable
import string
from types import MappingProxyType
from typing import Any, BinaryIO, NamedTuple

from ._re import (
    RE_DATETIME,
    RE_LOCALTIME,
    RE_NUMBER,
    match_to_datetime,
    match_to_localtime,
    match_to_number,
)
from ._types import Key, ParseFloat, Pos

ASCII_CTRL = frozenset(chr(i) for i in range(32)) | frozenset(chr(127))

# Neither of these sets include quotation mark or backslash. They are
# currently handled as separate cases in the parser functions.
ILLEGAL_BASIC_STR_CHARS = ASCII_CTRL - frozenset("\t")
ILLEGAL_MULTILINE_BASIC_STR_CHARS = ASCII_CTRL - frozenset("\t\n")

ILLEGAL_LITERAL_STR_CHARS = ILLEGAL_BASIC_STR_CHARS
ILLEGAL_MULTILINE_LITERAL_STR_CHARS = ILLEGAL_MULTILINE_BASIC_STR_CHARS

ILLEGAL_COMMENT_CHARS = ILLEGAL_BASIC_STR_CHARS

TOML_WS = frozenset(" \t")
TOML_WS_AND_NEWLINE = TOML_WS | frozenset("\n")
BARE_KEY_CHARS = frozenset(string.ascii_letters + string.digits + "-_")
KEY_INITIAL_CHARS = BARE_KEY_CHARS | frozenset("\"'")
HEXDIGIT_CHARS = frozenset(string.hexdigits)

BASIC_STR_ESCAPE_REPLACEMENTS = MappingProxyType(
    {
        "\\b": "\u0008",  # backspace
        "\\t": "\u0009",  # tab
        "\\n": "\u000A",  # linefeed
        "\\f": "\u000C",  # form feed
        "\\r": "\u000D",  # carriage return
        '\\"': "\u0022",  # quote
        "\\\\": "\u005C",  # backslash
    }
)


class TOMLDecodeError(ValueError):
    """An error raised if a document is not valid TOML."""


def load(fp: BinaryIO, /, *, parse_float: ParseFloat = float) -> dict[str, Any]:
    """Parse TOML from a binary file object."""
    b = fp.read()
    try:
        s = b.decode()
    except AttributeError:
        raise TypeError(
            "File must be opened in binary mode, e.g. use `open('foo.toml', 'rb')`"
        ) from None
    return loads(s, parse_float=parse_float)


def loads(s: str, /, *, parse_float: ParseFloat = float) -> dict[str, Any]:  # noqa: C901
    """Parse TOML from a string."""

    # The spec allows converting "\r\n" to "\n", even in string
    # literals. Let's do so to simplify parsing.
    src = s.replace("\r\n", "\n")
    pos = 0
    out = Output(NestedDict(), Flags())
    header: Key = ()
    parse_float = make_safe_parse_float(parse_float)

    # Parse one statement at a time
    # (typically means one line in TOML source)
    while True:
        # 1. Skip line leading whitespace
        pos = skip_chars(src, pos, TOML_WS)

        # 2. Parse rules. Expect one of the following:
        #    - end of file
        #    - end of line
        #    - comment
        #    - key/value pair
        #    - append dict to list (and move to its namespace)
        #    - create dict (and move to its namespace)
        # Skip trailing whitespace when applicable.
        try:
            char = src[pos]
        except IndexError:
            break
        if char == "\n":
            pos += 1
            continue
        if char in KEY_INITIAL_CHARS:
            pos = key_value_rule(src, pos, out, header, parse_float)
            pos = skip_chars(src, pos, TOML_WS)
        elif char == "[":
            try:
                second_char: str | None = src[pos + 1]
            except IndexError:
                second_char = None
            out.flags.finalize_pending()
            if second_char == "[":
                pos, header = create_list_rule(src, pos, out)
            else:
                pos, header = create_dict_rule(src, pos, out)
            pos = skip_chars(src, pos, TOML_WS)
        elif char != "#":
            raise suffixed_err(src, pos, "Invalid statement")

        # 3. Skip comment
        pos = skip_comment(src, pos)

        # 4. Expect end of line or end of file
        try:
            char = src[pos]
        except IndexError:
            break
        if char != "\n":
            raise suffixed_err(
                src, pos, "Expected newline or end of document after a statement"
            )
        pos += 1

    return out.data.dict


class Flags:
    """Flags that map to parsed keys/namespaces."""

    # Marks an immutable namespace (inline array or inline table).
    FROZEN = 0
    # Marks a nest that has been explicitly created and can no longer
    # be opened using the "[table]" syntax.
    EXPLICIT_NEST = 1

    def __init__(self) -> None:
        self._flags: dict[str, dict] = {}
        self._pending_flags: set[tuple[Key, int]] = set()

    def add_pending(self, key: Key, flag: int) -> None:
        self._pending_flags.add((key, flag))

    def finalize_pending(self) -> None:
        for key, flag in self._pending_flags:
            self.set(key, flag, recursive=False)
        self._pending_flags.clear()

    def unset_all(self, key: Key) -> None:
        cont = self._flags
        for k in key[:-1]:
            if k not in cont:
                return
            cont = cont[k]["nested"]
        cont.pop(key[-1], None)

    def set(self, key: Key, flag: int, *, recursive: bool) -> None:  # noqa: A003
        cont = self._flags
        key_parent, key_stem = key[:-1], key[-1]
        for k in key_parent:
            if k not in cont:
                cont[k] = {"flags": set(), "recursive_flags": set(), "nested": {}}
            cont = cont[k]["nested"]
        if key_stem not in cont:
            cont[key_stem] = {"flags": set(), "recursive_flags": set(), "nested": {}}
        cont[key_stem]["recursive_flags" if recursive else "flags"].add(flag)

    def is_(self, key: Key, flag: int) -> bool:
        if not key:
            return False  # document root has no flags
        cont = self._flags
        for k in key[:-1]:
            if k not in cont:
                return False
            inner_cont = cont[k]
            if flag in inner_cont["recursive_flags"]:
                return True
            cont = inner_cont["nested"]
        key_stem = key[-1]
        if key_stem in cont:
            cont = cont[key_stem]
            return flag in cont["flags"] or flag in cont["recursive_flags"]
        return False


class NestedDict:
    def __init__(self) -> None:
        # The parsed content of the TOML document
        self.dict: dict[str, Any] = {}

    def get_or_create_nest(
        self,
        key: Key,
        *,
        access_lists: bool = True,
    ) -> dict:
        cont: Any = self.dict
        for k in key:
            if k not in cont:
                cont[k] = {}
            cont = cont[k]
            if access_lists and isinstance(cont, list):
                cont = cont[-1]
            if not isinstance(cont, dict):
                raise KeyError("There is no nest behind this key")
        return cont

    def append_nest_to_list(self, key: Key) -> None:
        cont = self.get_or_create_nest(key[:-1])
        last_key = key[-1]
        if last_key in cont:
            list_ = cont[last_key]
            if not isinstance(list_, list):
                raise KeyError("An object other than list found behind this key")
            list_.append({})
        else:
            cont[last_key] = [{}]


class Output(NamedTuple):
    data: NestedDict
    flags: Flags


def skip_chars(src: str, pos: Pos, chars: Iterable[str]) -> Pos:
    try:
        while src[pos] in chars:
            pos += 1
    except IndexError:
        pass
    return pos


def skip_until(
    src: str,
    pos: Pos,
    expect: str,
    *,
    error_on: frozenset[str],
    error_on_eof: bool,
) -> Pos:
    try:
        new_pos = src.index(expect, pos)
    except ValueError:
        new_pos = len(src)
        if error_on_eof:
            raise suffixed_err(src, new_pos, f"Expected {expect!r}") from None

    if not error_on.isdisjoint(src[pos:new_pos]):
        while src[pos] not in error_on:
            pos += 1
        raise suffixed_err(src, pos, f"Found invalid character {src[pos]!r}")
    return new_pos


def skip_comment(src: str, pos: Pos) -> Pos:
    try:
        char: str | None = src[pos]
    except IndexError:
        char = None
    if char == "#":
        return skip_until(
            src, pos + 1, "\n", error_on=ILLEGAL_COMMENT_CHARS, error_on_eof=False
        )
    return pos


def skip_comments_and_array_ws(src: str, pos: Pos) -> Pos:
    while True:
        pos_before_skip = pos
        pos = skip_chars(src, pos, TOML_WS_AND_NEWLINE)
        pos = skip_comment(src, pos)
        if pos == pos_before_skip:
            return pos


def create_dict_rule(src: str, pos: Pos, out: Output) -> tuple[Pos, Key]:
    pos += 1  # Skip "["
    pos = skip_chars(src, pos, TOML_WS)
    pos, key = parse_key(src, pos)

    if out.flags.is_(key, Flags.EXPLICIT_NEST) or out.flags.is_(key, Flags.FROZEN):
        raise suffixed_err(src, pos, f"Cannot declare {key} twice")
    out.flags.set(key, Flags.EXPLICIT_NEST, recursive=False)
    try:
        out.data.get_or_create_nest(key)
    except KeyError:
        raise suffixed_err(src, pos, "Cannot overwrite a value") from None

    if not src.startswith("]", pos):
        raise suffixed_err(src, pos, "Expected ']' at the end of a table declaration")
    return pos + 1, key


def create_list_rule(src: str, pos: Pos, out: Output) -> tuple[Pos, Key]:
    pos += 2  # Skip "[["
    pos = skip_chars(src, pos, TOML_WS)
    pos, key = parse_key(src, pos)

    if out.flags.is_(key, Flags.FROZEN):
        raise suffixed_err(src, pos, f"Cannot mutate immutable namespace {key}")
    # Free the namespace now that it points to another empty list item...
    out.flags.unset_all(key)
    # ...but this key precisely is still prohibited from table declaration
    out.flags.set(key, Flags.EXPLICIT_NEST, recursive=False)
    try:
        out.data.append_nest_to_list(key)
    except KeyError:
        raise suffixed_err(src, pos, "Cannot overwrite a value") from None

    if not src.startswith("]]", pos):
        raise suffixed_err(src, pos, "Expected ']]' at the end of an array declaration")
    return pos + 2, key


def key_value_rule(
    src: str, pos: Pos, out: Output, header: Key, parse_float: ParseFloat
) -> Pos:
    pos, key, value = parse_key_value_pair(src, pos, parse_float)
    key_parent, key_stem = key[:-1], key[-1]
    abs_key_parent = header + key_parent

    relative_path_cont_keys = (header + key[:i] for i in range(1, len(key)))
    for cont_key in relative_path_cont_keys:
        # Check that dotted key syntax does not redefine an existing table
        if out.flags.is_(cont_key, Flags.EXPLICIT_NEST):
            raise suffixed_err(src, pos, f"Cannot redefine namespace {cont_key}")
        # Containers in the relative path can't be opened with the table syntax or
        # dotted key/value syntax in following table sections.
        out.flags.add_pending(cont_key, Flags.EXPLICIT_NEST)

    if out.flags.is_(abs_key_parent, Flags.FROZEN):
        raise suffixed_err(
            src, pos, f"Cannot mutate immutable namespace {abs_key_parent}"
        )

    try:
        nest = out.data.get_or_create_nest(abs_key_parent)
    except KeyError:
        raise suffixed_err(src, pos, "Cannot overwrite a value") from None
    if key_stem in nest:
        raise suffixed_err(src, pos, "Cannot overwrite a value")
    # Mark inline table and array namespaces recursively immutable
    if isinstance(value, (dict, list)):
        out.flags.set(header + key, Flags.FROZEN, recursive=True)
    nest[key_stem] = value
    return pos


def parse_key_value_pair(
    src: str, pos: Pos, parse_float: ParseFloat
) -> tuple[Pos, Key, Any]:
    pos, key = parse_key(src, pos)
    try:
        char: str | None = src[pos]
    except IndexError:
        char = None
    if char != "=":
        raise suffixed_err(src, pos, "Expected '=' after a key in a key/value pair")
    pos += 1
    pos = skip_chars(src, pos, TOML_WS)
    pos, value = parse_value(src, pos, parse_float)
    return pos, key, value


def parse_key(src: str, pos: Pos) -> tuple[Pos, Key]:
    pos, key_part = parse_key_part(src, pos)
    key: Key = (key_part,)
    pos = skip_chars(src, pos, TOML_WS)
    while True:
        try:
            char: str | None = src[pos]
        except IndexError:
            char = None
        if char != ".":
            return pos, key
        pos += 1
        pos = skip_chars(src, pos, TOML_WS)
        pos, key_part = parse_key_part(src, pos)
        key += (key_part,)
        pos = skip_chars(src, pos, TOML_WS)


def parse_key_part(src: str, pos: Pos) -> tuple[Pos, str]:
    try:
        char: str | None = src[pos]
    except IndexError:
        char = None
    if char in BARE_KEY_CHARS:
        start_pos = pos
        pos = skip_chars(src, pos, BARE_KEY_CHARS)
        return pos, src[start_pos:pos]
    if char == "'":
        return parse_literal_str(src, pos)
    if char == '"':
        return parse_one_line_basic_str(src, pos)
    raise suffixed_err(src, pos, "Invalid initial character for a key part")


def parse_one_line_basic_str(src: str, pos: Pos) -> tuple[Pos, str]:
    pos += 1
    return parse_basic_str(src, pos, multiline=False)


def parse_array(src: str, pos: Pos, parse_float: ParseFloat) -> tuple[Pos, list]:
    pos += 1
    array: list = []

    pos = skip_comments_and_array_ws(src, pos)
    if src.startswith("]", pos):
        return pos + 1, array
    while True:
        pos, val = parse_value(src, pos, parse_float)
        array.append(val)
        pos = skip_comments_and_array_ws(src, pos)

        c = src[pos : pos + 1]
        if c == "]":
            return pos + 1, array
        if c != ",":
            raise suffixed_err(src, pos, "Unclosed array")
        pos += 1

        pos = skip_comments_and_array_ws(src, pos)
        if src.startswith("]", pos):
            return pos + 1, array


def parse_inline_table(src: str, pos: Pos, parse_float: ParseFloat) -> tuple[Pos, dict]:
    pos += 1
    nested_dict = NestedDict()
    flags = Flags()

    pos = skip_chars(src, pos, TOML_WS)
    if src.startswith("}", pos):
        return pos + 1, nested_dict.dict
    while True:
        pos, key, value = parse_key_value_pair(src, pos, parse_float)
        key_parent, key_stem = key[:-1], key[-1]
        if flags.is_(key, Flags.FROZEN):
            raise suffixed_err(src, pos, f"Cannot mutate immutable namespace {key}")
        try:
            nest = nested_dict.get_or_create_nest(key_parent, access_lists=False)
        except KeyError:
            raise suffixed_err(src, pos, "Cannot overwrite a value") from None
        if key_stem in nest:
            raise suffixed_err(src, pos, f"Duplicate inline table key {key_stem!r}")
        nest[key_stem] = value
        pos = skip_chars(src, pos, TOML_WS)
        c = src[pos : pos + 1]
        if c == "}":
            return pos + 1, nested_dict.dict
        if c != ",":
            raise suffixed_err(src, pos, "Unclosed inline table")
        if isinstance(value, (dict, list)):
            flags.set(key, Flags.FROZEN, recursive=True)
        pos += 1
        pos = skip_chars(src, pos, TOML_WS)


def parse_basic_str_escape(
    src: str, pos: Pos, *, multiline: bool = False
) -> tuple[Pos, str]:
    escape_id = src[pos : pos + 2]
    pos += 2
    if multiline and escape_id in {"\\ ", "\\\t", "\\\n"}:
        # Skip whitespace until next non-whitespace character or end of
        # the doc. Error if non-whitespace is found before newline.
        if escape_id != "\\\n":
            pos = skip_chars(src, pos, TOML_WS)
            try:
                char = src[pos]
            except IndexError:
                return pos, ""
            if char != "\n":
                raise suffixed_err(src, pos, "Unescaped '\\' in a string")
            pos += 1
        pos = skip_chars(src, pos, TOML_WS_AND_NEWLINE)
        return pos, ""
    if escape_id == "\\u":
        return parse_hex_char(src, pos, 4)
    if escape_id == "\\U":
        return parse_hex_char(src, pos, 8)
    try:
        return pos, BASIC_STR_ESCAPE_REPLACEMENTS[escape_id]
    except KeyError:
        raise suffixed_err(src, pos, "Unescaped '\\' in a string") from None


def parse_basic_str_escape_multiline(src: str, pos: Pos) -> tuple[Pos, str]:
    return parse_basic_str_escape(src, pos, multiline=True)


def parse_hex_char(src: str, pos: Pos, hex_len: int) -> tuple[Pos, str]:
    hex_str = src[pos : pos + hex_len]
    if len(hex_str) != hex_len or not HEXDIGIT_CHARS.issuperset(hex_str):
        raise suffixed_err(src, pos, "Invalid hex value")
    pos += hex_len
    hex_int = int(hex_str, 16)
    if not is_unicode_scalar_value(hex_int):
        raise suffixed_err(src, pos, "Escaped character is not a Unicode scalar value")
    return pos, chr(hex_int)


def parse_literal_str(src: str, pos: Pos) -> tuple[Pos, str]:
    pos += 1  # Skip starting apostrophe
    start_pos = pos
    pos = skip_until(
        src, pos, "'", error_on=ILLEGAL_LITERAL_STR_CHARS, error_on_eof=True
    )
    return pos + 1, src[start_pos:pos]  # Skip ending apostrophe


def parse_multiline_str(src: str, pos: Pos, *, literal: bool) -> tuple[Pos, str]:
    pos += 3
    if src.startswith("\n", pos):
        pos += 1

    if literal:
        delim = "'"
        end_pos = skip_until(
            src,
            pos,
            "'''",
            error_on=ILLEGAL_MULTILINE_LITERAL_STR_CHARS,
            error_on_eof=True,
        )
        result = src[pos:end_pos]
        pos = end_pos + 3
    else:
        delim = '"'
        pos, result = parse_basic_str(src, pos, multiline=True)

    # Add at maximum two extra apostrophes/quotes if the end sequence
    # is 4 or 5 chars long instead of just 3.
    if not src.startswith(delim, pos):
        return pos, result
    pos += 1
    if not src.startswith(delim, pos):
        return pos, result + delim
    pos += 1
    return pos, result + (delim * 2)


def parse_basic_str(src: str, pos: Pos, *, multiline: bool) -> tuple[Pos, str]:
    if multiline:
        error_on = ILLEGAL_MULTILINE_BASIC_STR_CHARS
        parse_escapes = parse_basic_str_escape_multiline
    else:
        error_on = ILLEGAL_BASIC_STR_CHARS
        parse_escapes = parse_basic_str_escape
    result = ""
    start_pos = pos
    while True:
        try:
            char = src[pos]
        except IndexError:
            raise suffixed_err(src, pos, "Unterminated string") from None
        if char == '"':
            if not multiline:
                return pos + 1, result + src[start_pos:pos]
            if src.startswith('"""', pos):
                return pos + 3, result + src[start_pos:pos]
            pos += 1
            continue
        if char == "\\":
            result += src[start_pos:pos]
            pos, parsed_escape = parse_escapes(src, pos)
            result += parsed_escape
            start_pos = pos
            continue
        if char in error_on:
            raise suffixed_err(src, pos, f"Illegal character {char!r}")
        pos += 1


def parse_value(  # noqa: C901
    src: str, pos: Pos, parse_float: ParseFloat
) -> tuple[Pos, Any]:
    try:
        char: str | None = src[pos]
    except IndexError:
        char = None

    # IMPORTANT: order conditions based on speed of checking and likelihood

    # Basic strings
    if char == '"':
        if src.startswith('"""', pos):
            return parse_multiline_str(src, pos, literal=False)
        return parse_one_line_basic_str(src, pos)

    # Literal strings
    if char == "'":
        if src.startswith("'''", pos):
            return parse_multiline_str(src, pos, literal=True)
        return parse_literal_str(src, pos)

    # Booleans
    if char == "t":
        if src.startswith("true", pos):
            return pos + 4, True
    if char == "f":
        if src.startswith("false", pos):
            return pos + 5, False

    # Arrays
    if char == "[":
        return parse_array(src, pos, parse_float)

    # Inline tables
    if char == "{":
        return parse_inline_table(src, pos, parse_float)

    # Dates and times
    datetime_match = RE_DATETIME.match(src, pos)
    if datetime_match:
        try:
            datetime_obj = match_to_datetime(datetime_match)
        except ValueError as e:
            raise suffixed_err(src, pos, "Invalid date or datetime") from e
        return datetime_match.end(), datetime_obj
    localtime_match = RE_LOCALTIME.match(src, pos)
    if localtime_match:
        return localtime_match.end(), match_to_localtime(localtime_match)

    # Integers and "normal" floats.
    # The regex will greedily match any type starting with a decimal
    # char, so needs to be located after handling of dates and times.
    number_match = RE_NUMBER.match(src, pos)
    if number_match:
        return number_match.end(), match_to_number(number_match, parse_float)

    # Special floats
    first_three = src[pos : pos + 3]
    if first_three in {"inf", "nan"}:
        return pos + 3, parse_float(first_three)
    first_four = src[pos : pos + 4]
    if first_four in {"-inf", "+inf", "-nan", "+nan"}:
        return pos + 4, parse_float(first_four)

    raise suffixed_err(src, pos, "Invalid value")


def suffixed_err(src: str, pos: Pos, msg: str) -> TOMLDecodeError:
    """Return a `TOMLDecodeError` where error message is suffixed with
    coordinates in source."""

    def coord_repr(src: str, pos: Pos) -> str:
        if pos >= len(src):
            return "end of document"
        line = src.count("\n", 0, pos) + 1
        if line == 1:
            column = pos + 1
        else:
            column = pos - src.rindex("\n", 0, pos)
        return f"line {line}, column {column}"

    return TOMLDecodeError(f"{msg} (at {coord_repr(src, pos)})")


def is_unicode_scalar_value(codepoint: int) -> bool:
    return (0 <= codepoint <= 55295) or (57344 <= codepoint <= 1114111)


def make_safe_parse_float(parse_float: ParseFloat) -> ParseFloat:
    """A decorator to make `parse_float` safe.

    `parse_float` must not return dicts or lists, because these types
    would be mixed with parsed TOML tables and arrays, thus confusing
    the parser. The returned decorated callable raises `ValueError`
    instead of returning illegal types.
    """
    # The default `float` callable never returns illegal types. Optimize it.
    if parse_float is float:  # type: ignore[comparison-overlap]
        return float

    def safe_parse_float(float_str: str) -> Any:
        float_value = parse_float(float_str)
        if isinstance(float_value, (dict, list)):
            raise ValueError("parse_float must not return dicts or lists")
        return float_value

    return safe_parse_float
```
