## Supplementary software v0.2.1 for "Virtual control arms for paediatric myopia trials: external validation of axial-elongation models": _re.py

```
# SPDX-License-Identifier: MIT
# SPDX-FileCopyrightText: 2021 Taneli Hukkinen
# Licensed to PSF under a Contributor Agreement.

from __future__ import annotations

from datetime import date, datetime, time, timedelta, timezone, tzinfo
from functools import lru_cache
import re
from typing import Any

from ._types import ParseFloat

# E.g.
# - 00:32:00.999999
# - 00:32:00
_TIME_RE_STR = r"([01][0-9]|2[0-3]):([0-5][0-9]):([0-5][0-9])(?:\.([0-9]{1,6})[0-9]*)?"

RE_NUMBER = re.compile(
    r"""
0
(?:
    x[0-9A-Fa-f](?:_?[0-9A-Fa-f])*   # hex
    |
    b[01](?:_?[01])*                 # bin
    |
    o[0-7](?:_?[0-7])*               # oct
)
|
[+-]?(?:0|[1-9](?:_?[0-9])*)         # dec, integer part
(?P<floatpart>
    (?:\.[0-9](?:_?[0-9])*)?         # optional fractional part
    (?:[eE][+-]?[0-9](?:_?[0-9])*)?  # optional exponent part
)
""",
    flags=re.VERBOSE,
)
RE_LOCALTIME = re.compile(_TIME_RE_STR)
RE_DATETIME = re.compile(
    rf"""
([0-9]{{4}})-(0[1-9]|1[0-2])-(0[1-9]|[12][0-9]|3[01])  # date, e.g. 1988-10-27
(?:
    [Tt ]
    {_TIME_RE_STR}
    (?:([Zz])|([+-])([01][0-9]|2[0-3]):([0-5][0-9]))?  # optional time offset
)?
""",
    flags=re.VERBOSE,
)


def match_to_datetime(match: re.Match) -> datetime | date:
    """Convert a `RE_DATETIME` match to `datetime.datetime` or `datetime.date`.

    Raises ValueError if the match does not correspond to a valid date
    or datetime.
    """
    (
        year_str,
        month_str,
        day_str,
        hour_str,
        minute_str,
        sec_str,
        micros_str,
        zulu_time,
        offset_sign_str,
        offset_hour_str,
        offset_minute_str,
    ) = match.groups()
    year, month, day = int(year_str), int(month_str), int(day_str)
    if hour_str is None:
        return date(year, month, day)
    hour, minute, sec = int(hour_str), int(minute_str), int(sec_str)
    micros = int(micros_str.ljust(6, "0")) if micros_str else 0
    if offset_sign_str:
        tz: tzinfo | None = cached_tz(
            offset_hour_str, offset_minute_str, offset_sign_str
        )
    elif zulu_time:
        tz = timezone.utc
    else:  # local date-time
        tz = None
    return datetime(year, month, day, hour, minute, sec, micros, tzinfo=tz)


@lru_cache(maxsize=None)
def cached_tz(hour_str: str, minute_str: str, sign_str: str) -> timezone:
    sign = 1 if sign_str == "+" else -1
    return timezone(
        timedelta(
            hours=sign * int(hour_str),
            minutes=sign * int(minute_str),
        )
    )


def match_to_localtime(match: re.Match) -> time:
    hour_str, minute_str, sec_str, micros_str = match.groups()
    micros = int(micros_str.ljust(6, "0")) if micros_str else 0
    return time(int(hour_str), int(minute_str), int(sec_str), micros)


def match_to_number(match: re.Match, parse_float: ParseFloat) -> Any:
    if match.group("floatpart"):
        return parse_float(match.group())
    return int(match.group(), 0)
```
