## Supplementary software v0.2.1 for "Virtual control arms for paediatric myopia trials: external validation of axial-elongation models": _types.py

```
# SPDX-License-Identifier: MIT
# SPDX-FileCopyrightText: 2021 Taneli Hukkinen
# Licensed to PSF under a Contributor Agreement.

from typing import Any, Callable, Tuple

# Type annotations
ParseFloat = Callable[[str], Any]
Key = Tuple[str, ...]
Pos = int
```
