## Supplementary software v0.2.1 for "Virtual control arms for paediatric myopia trials: external validation of axial-elongation models": trace.py

```
#!/usr/bin/env python3

# portions copyright 2001, Autonomous Zones Industries, Inc., all rights...
# err...  reserved and offered to the public under the terms of the
# Python 2.2 license.
# Author: Zooko O'Whielacronx
# http://zooko.com/
# mailto:zooko@zooko.com
#
# Copyright 2000, Mojam Media, Inc., all rights reserved.
# Author: Skip Montanaro
#
# Copyright 1999, Bioreason, Inc., all rights reserved.
# Author: Andrew Dalke
#
# Copyright 1995-1997, Automatrix, Inc., all rights reserved.
# Author: Skip Montanaro
#
# Copyright 1991-1995, Stichting Mathematisch Centrum, all rights reserved.
#
#
# Permission to use, copy, modify, and distribute this Python software and
# its associated documentation for any purpose without fee is hereby
# granted, provided that the above copyright notice appears in all copies,
# and that both that copyright notice and this permission notice appear in
# supporting documentation, and that the name of neither Automatrix,
# Bioreason or Mojam Media be used in advertising or publicity pertaining to
# distribution of the software without specific, written prior permission.
#
"""program/module to trace Python program or function execution

Sample use, command line:
  trace.py -c -f counts --ignore-dir '$prefix' spam.py eggs
  trace.py -t --ignore-dir '$prefix' spam.py eggs
  trace.py --trackcalls spam.py eggs

Sample use, programmatically
  import sys

  # create a Trace object, telling it what to ignore, and whether to
  # do tracing or line-counting or both.
  tracer = trace.Trace(ignoredirs=[sys.base_prefix, sys.base_exec_prefix,],
                       trace=0, count=1)
  # run the new command using the given tracer
  tracer.run('main()')
  # make a report, placing output in /tmp
  r = tracer.results()
  r.write_results(show_missing=True, coverdir="/tmp")
"""
__all__ = ['Trace', 'CoverageResults']

import io
import linecache
import os
import sys
import sysconfig
import token
import tokenize
import inspect
import gc
import dis
import pickle
from time import monotonic as _time

import threading

PRAGMA_NOCOVER = "#pragma NO COVER"

class _Ignore:
    def __init__(self, modules=None, dirs=None):
        self._mods = set() if not modules else set(modules)
        self._dirs = [] if not dirs else [os.path.normpath(d)
                                          for d in dirs]
        self._ignore = { '<string>': 1 }

    def names(self, filename, modulename):
        if modulename in self._ignore:
            return self._ignore[modulename]

        # haven't seen this one before, so see if the module name is
        # on the ignore list.
        if modulename in self._mods:  # Identical names, so ignore
            self._ignore[modulename] = 1
            return 1

        # check if the module is a proper submodule of something on
        # the ignore list
        for mod in self._mods:
            # Need to take some care since ignoring
            # "cmp" mustn't mean ignoring "cmpcache" but ignoring
            # "Spam" must also mean ignoring "Spam.Eggs".
            if modulename.startswith(mod + '.'):
                self._ignore[modulename] = 1
                return 1

        # Now check that filename isn't in one of the directories
        if filename is None:
            # must be a built-in, so we must ignore
            self._ignore[modulename] = 1
            return 1

        # Ignore a file when it contains one of the ignorable paths
        for d in self._dirs:
            # The '+ os.sep' is to ensure that d is a parent directory,
            # as compared to cases like:
            #  d = "/usr/local"
            #  filename = "/usr/local.py"
            # or
            #  d = "/usr/local.py"
            #  filename = "/usr/local.py"
            if filename.startswith(d + os.sep):
                self._ignore[modulename] = 1
                return 1

        # Tried the different ways, so we don't ignore this module
        self._ignore[modulename] = 0
        return 0

def _modname(path):
    """Return a plausible module name for the path."""

    base = os.path.basename(path)
    filename, ext = os.path.splitext(base)
    return filename

def _fullmodname(path):
    """Return a plausible module name for the path."""

    # If the file 'path' is part of a package, then the filename isn't
    # enough to uniquely identify it.  Try to do the right thing by
    # looking in sys.path for the longest matching prefix.  We'll
    # assume that the rest is the package name.

    comparepath = os.path.normcase(path)
    longest = ""
    for dir in sys.path:
        dir = os.path.normcase(dir)
        if comparepath.startswith(dir) and comparepath[len(dir)] == os.sep:
            if len(dir) > len(longest):
                longest = dir

    if longest:
        base = path[len(longest) + 1:]
    else:
        base = path
    # the drive letter is never part of the module name
    drive, base = os.path.splitdrive(base)
    base = base.replace(os.sep, ".")
    if os.altsep:
        base = base.replace(os.altsep, ".")
    filename, ext = os.path.splitext(base)
    return filename.lstrip(".")

class CoverageResults:
    def __init__(self, counts=None, calledfuncs=None, infile=None,
                 callers=None, outfile=None):
        self.counts = counts
        if self.counts is None:
            self.counts = {}
        self.counter = self.counts.copy() # map (filename, lineno) to count
        self.calledfuncs = calledfuncs
        if self.calledfuncs is None:
            self.calledfuncs = {}
        self.calledfuncs = self.calledfuncs.copy()
        self.callers = callers
        if self.callers is None:
            self.callers = {}
        self.callers = self.callers.copy()
        self.infile = infile
        self.outfile = outfile
        if self.infile:
            # Try to merge existing counts file.
            try:
                with open(self.infile, 'rb') as f:
                    counts, calledfuncs, callers = pickle.load(f)
                self.update(self.__class__(counts, calledfuncs, callers=callers))
            except (OSError, EOFError, ValueError) as err:
                print(("Skipping counts file %r: %s"
                                      % (self.infile, err)), file=sys.stderr)

    def is_ignored_filename(self, filename):
        """Return True if the filename does not refer to a file
        we want to have reported.
        """
        return filename.startswith('<') and filename.endswith('>')

    def update(self, other):
        """Merge in the data from another CoverageResults"""
        counts = self.counts
        calledfuncs = self.calledfuncs
        callers = self.callers
        other_counts = other.counts
        other_calledfuncs = other.calledfuncs
        other_callers = other.callers

        for key in other_counts:
            counts[key] = counts.get(key, 0) + other_counts[key]

        for key in other_calledfuncs:
            calledfuncs[key] = 1

        for key in other_callers:
            callers[key] = 1

    def write_results(self, show_missing=True, summary=False, coverdir=None, *,
                      ignore_missing_files=False):
        """
        Write the coverage results.

        :param show_missing: Show lines that had no hits.
        :param summary: Include coverage summary per module.
        :param coverdir: If None, the results of each module are placed in its
                         directory, otherwise it is included in the directory
                         specified.
        :param ignore_missing_files: If True, counts for files that no longer
                         exist are silently ignored. Otherwise, a missing file
                         will raise a FileNotFoundError.
        """
        if self.calledfuncs:
            print()
            print("functions called:")
            calls = self.calledfuncs
            for filename, modulename, funcname in sorted(calls):
                print(("filename: %s, modulename: %s, funcname: %s"
                       % (filename, modulename, funcname)))

        if self.callers:
            print()
            print("calling relationships:")
            lastfile = lastcfile = ""
            for ((pfile, pmod, pfunc), (cfile, cmod, cfunc)) \
                    in sorted(self.callers):
                if pfile != lastfile:
                    print()
                    print("***", pfile, "***")
                    lastfile = pfile
                    lastcfile = ""
                if cfile != pfile and lastcfile != cfile:
                    print("  -->", cfile)
                    lastcfile = cfile
                print("    %s.%s -> %s.%s" % (pmod, pfunc, cmod, cfunc))

        # turn the counts data ("(filename, lineno) = count") into something
        # accessible on a per-file basis
        per_file = {}
        for filename, lineno in self.counts:
            lines_hit = per_file[filename] = per_file.get(filename, {})
            lines_hit[lineno] = self.counts[(filename, lineno)]

        # accumulate summary info, if needed
        sums = {}

        for filename, count in per_file.items():
            if self.is_ignored_filename(filename):
                continue

            if filename.endswith(".pyc"):
                filename = filename[:-1]

            if ignore_missing_files and not os.path.isfile(filename):
                continue

            if coverdir is None:
                dir = os.path.dirname(os.path.abspath(filename))
                modulename = _modname(filename)
            else:
                dir = coverdir
                os.makedirs(dir, exist_ok=True)
                modulename = _fullmodname(filename)

            # If desired, get a list of the line numbers which represent
            # executable content (returned as a dict for better lookup speed)
            if show_missing:
                lnotab = _find_executable_linenos(filename)
            else:
                lnotab = {}
            source = linecache.getlines(filename)
            coverpath = os.path.join(dir, modulename + ".cover")
            with open(filename, 'rb') as fp:
                encoding, _ = tokenize.detect_encoding(fp.readline)
            n_hits, n_lines = self.write_results_file(coverpath, source,
                                                      lnotab, count, encoding)
            if summary and n_lines:
                percent = int(100 * n_hits / n_lines)
                sums[modulename] = n_lines, percent, modulename, filename

        if summary and sums:
            print("lines   cov%   module   (path)")
            for m in sorted(sums):
                n_lines, percent, modulename, filename = sums[m]
                print("%5d   %3d%%   %s   (%s)" % sums[m])

        if self.outfile:
            # try and store counts and module info into self.outfile
            try:
                with open(self.outfile, 'wb') as f:
                    pickle.dump((self.counts, self.calledfuncs, self.callers),
                                f, 1)
            except OSError as err:
                print("Can't save counts files because %s" % err, file=sys.stderr)

    def write_results_file(self, path, lines, lnotab, lines_hit, encoding=None):
        """Return a coverage results file in path."""
        # ``lnotab`` is a dict of executable lines, or a line number "table"

        try:
            outfile = open(path, "w", encoding=encoding)
        except OSError as err:
            print(("trace: Could not open %r for writing: %s "
                                  "- skipping" % (path, err)), file=sys.stderr)
            return 0, 0

        n_lines = 0
        n_hits = 0
        with outfile:
            for lineno, line in enumerate(lines, 1):
                # do the blank/comment match to try to mark more lines
                # (help the reader find stuff that hasn't been covered)
                if lineno in lines_hit:
                    outfile.write("%5d: " % lines_hit[lineno])
                    n_hits += 1
                    n_lines += 1
                elif lineno in lnotab and not PRAGMA_NOCOVER in line:
                    # Highlight never-executed lines, unless the line contains
                    # #pragma: NO COVER
                    outfile.write(">>>>>> ")
                    n_lines += 1
                else:
                    outfile.write("       ")
                outfile.write(line.expandtabs(8))

        return n_hits, n_lines

def _find_lines_from_code(code, strs):
    """Return dict where keys are lines in the line number table."""
    linenos = {}

    for _, lineno in dis.findlinestarts(code):
        if lineno not in strs:
            linenos[lineno] = 1

    return linenos

def _find_lines(code, strs):
    """Return lineno dict for all code objects reachable from code."""
    # get all of the lineno information from the code of this scope level
    linenos = _find_lines_from_code(code, strs)

    # and check the constants for references to other code objects
    for c in code.co_consts:
        if inspect.iscode(c):
            # find another code object, so recurse into it
            linenos.update(_find_lines(c, strs))
    return linenos

def _find_strings(filename, encoding=None):
    """Return a dict of possible docstring positions.

    The dict maps line numbers to strings.  There is an entry for
    line that contains only a string or a part of a triple-quoted
    string.
    """
    d = {}
    # If the first token is a string, then it's the module docstring.
    # Add this special case so that the test in the loop passes.
    prev_ttype = token.INDENT
    with open(filename, encoding=encoding) as f:
        tok = tokenize.generate_tokens(f.readline)
        for ttype, tstr, start, end, line in tok:
            if ttype == token.STRING:
                if prev_ttype == token.INDENT:
                    sline, scol = start
                    eline, ecol = end
                    for i in range(sline, eline + 1):
                        d[i] = 1
            prev_ttype = ttype
    return d

def _find_executable_linenos(filename):
    """Return dict where keys are line numbers in the line number table."""
    try:
        with tokenize.open(filename) as f:
            prog = f.read()
            encoding = f.encoding
    except OSError as err:
        print(("Not printing coverage data for %r: %s"
                              % (filename, err)), file=sys.stderr)
        return {}
    code = compile(prog, filename, "exec")
    strs = _find_strings(filename, encoding)
    return _find_lines(code, strs)

class Trace:
    def __init__(self, count=1, trace=1, countfuncs=0, countcallers=0,
                 ignoremods=(), ignoredirs=(), infile=None, outfile=None,
                 timing=False):
        """
        @param count true iff it should count number of times each
                     line is executed
        @param trace true iff it should print out each line that is
                     being counted
        @param countfuncs true iff it should just output a list of
                     (filename, modulename, funcname,) for functions
                     that were called at least once;  This overrides
                     `count' and `trace'
        @param ignoremods a list of the names of modules to ignore
        @param ignoredirs a list of the names of directories to ignore
                     all of the (recursive) contents of
        @param infile file from which to read stored counts to be
                     added into the results
        @param outfile file in which to write the results
        @param timing true iff timing information be displayed
        """
        self.infile = infile
        self.outfile = outfile
        self.ignore = _Ignore(ignoremods, ignoredirs)
        self.counts = {}   # keys are (filename, linenumber)
        self.pathtobasename = {} # for memoizing os.path.basename
        self.donothing = 0
        self.trace = trace
        self._calledfuncs = {}
        self._callers = {}
        self._caller_cache = {}
        self.start_time = None
        if timing:
            self.start_time = _time()
        if countcallers:
            self.globaltrace = self.globaltrace_trackcallers
        elif countfuncs:
            self.globaltrace = self.globaltrace_countfuncs
        elif trace and count:
            self.globaltrace = self.globaltrace_lt
            self.localtrace = self.localtrace_trace_and_count
        elif trace:
            self.globaltrace = self.globaltrace_lt
            self.localtrace = self.localtrace_trace
        elif count:
            self.globaltrace = self.globaltrace_lt
            self.localtrace = self.localtrace_count
        else:
            # Ahem -- do nothing?  Okay.
            self.donothing = 1

    def run(self, cmd):
        import __main__
        dict = __main__.__dict__
        self.runctx(cmd, dict, dict)

    def runctx(self, cmd, globals=None, locals=None):
        if globals is None: globals = {}
        if locals is None: locals = {}
        if not self.donothing:
            threading.settrace(self.globaltrace)
            sys.settrace(self.globaltrace)
        try:
            exec(cmd, globals, locals)
        finally:
            if not self.donothing:
                sys.settrace(None)
                threading.settrace(None)

    def runfunc(self, func, /, *args, **kw):
        result = None
        if not self.donothing:
            sys.settrace(self.globaltrace)
        try:
            result = func(*args, **kw)
        finally:
            if not self.donothing:
                sys.settrace(None)
        return result

    def file_module_function_of(self, frame):
        code = frame.f_code
        filename = code.co_filename
        if filename:
            modulename = _modname(filename)
        else:
            modulename = None

        funcname = code.co_name
        clsname = None
        if code in self._caller_cache:
            if self._caller_cache[code] is not None:
                clsname = self._caller_cache[code]
        else:
            self._caller_cache[code] = None
            ## use of gc.get_referrers() was suggested by Michael Hudson
            # all functions which refer to this code object
            funcs = [f for f in gc.get_referrers(code)
                         if inspect.isfunction(f)]
            # require len(func) == 1 to avoid ambiguity caused by calls to
            # new.function(): "In the face of ambiguity, refuse the
            # temptation to guess."
            if len(funcs) == 1:
                dicts = [d for d in gc.get_referrers(funcs[0])
                             if isinstance(d, dict)]
                if len(dicts) == 1:
                    classes = [c for c in gc.get_referrers(dicts[0])
                                   if hasattr(c, "__bases__")]
                    if len(classes) == 1:
                        # ditto for new.classobj()
                        clsname = classes[0].__name__
                        # cache the result - assumption is that new.* is
                        # not called later to disturb this relationship
                        # _caller_cache could be flushed if functions in
                        # the new module get called.
                        self._caller_cache[code] = clsname
        if clsname is not None:
            funcname = "%s.%s" % (clsname, funcname)

        return filename, modulename, funcname

    def globaltrace_trackcallers(self, frame, why, arg):
        """Handler for call events.

        Adds information about who called who to the self._callers dict.
        """
        if why == 'call':
            # XXX Should do a better job of identifying methods
            this_func = self.file_module_function_of(frame)
            parent_func = self.file_module_function_of(frame.f_back)
            self._callers[(parent_func, this_func)] = 1

    def globaltrace_countfuncs(self, frame, why, arg):
        """Handler for call events.

        Adds (filename, modulename, funcname) to the self._calledfuncs dict.
        """
        if why == 'call':
            this_func = self.file_module_function_of(frame)
            self._calledfuncs[this_func] = 1

    def globaltrace_lt(self, frame, why, arg):
        """Handler for call events.

        If the code block being entered is to be ignored, returns `None',
        else returns self.localtrace.
        """
        if why == 'call':
            code = frame.f_code
            filename = frame.f_globals.get('__file__', None)
            if filename:
                # XXX _modname() doesn't work right for packages, so
                # the ignore support won't work right for packages
                modulename = _modname(filename)
                if modulename is not None:
                    ignore_it = self.ignore.names(filename, modulename)
                    if not ignore_it:
                        if self.trace:
                            print((" --- modulename: %s, funcname: %s"
                                   % (modulename, code.co_name)))
                        return self.localtrace
            else:
                return None

    def localtrace_trace_and_count(self, frame, why, arg):
        if why == "line":
            # record the file name and line number of every trace
            filename = frame.f_code.co_filename
            lineno = frame.f_lineno
            key = filename, lineno
            self.counts[key] = self.counts.get(key, 0) + 1

            if self.start_time:
                print('%.2f' % (_time() - self.start_time), end=' ')
            bname = os.path.basename(filename)
            line = linecache.getline(filename, lineno)
            print("%s(%d)" % (bname, lineno), end='')
            if line:
                print(": ", line, end='')
            else:
                print()
        return self.localtrace

    def localtrace_trace(self, frame, why, arg):
        if why == "line":
            # record the file name and line number of every trace
            filename = frame.f_code.co_filename
            lineno = frame.f_lineno

            if self.start_time:
                print('%.2f' % (_time() - self.start_time), end=' ')
            bname = os.path.basename(filename)
            line = linecache.getline(filename, lineno)
            print("%s(%d)" % (bname, lineno), end='')
            if line:
                print(": ", line, end='')
            else:
                print()
        return self.localtrace

    def localtrace_count(self, frame, why, arg):
        if why == "line":
            filename = frame.f_code.co_filename
            lineno = frame.f_lineno
            key = filename, lineno
            self.counts[key] = self.counts.get(key, 0) + 1
        return self.localtrace

    def results(self):
        return CoverageResults(self.counts, infile=self.infile,
                               outfile=self.outfile,
                               calledfuncs=self._calledfuncs,
                               callers=self._callers)

def main():
    import argparse

    parser = argparse.ArgumentParser()
    parser.add_argument('--version', action='version', version='trace 2.0')

    grp = parser.add_argument_group('Main options',
            'One of these (or --report) must be given')

    grp.add_argument('-c', '--count', action='store_true',
            help='Count the number of times each line is executed and write '
                 'the counts to <module>.cover for each module executed, in '
                 'the module\'s directory. See also --coverdir, --file, '
                 '--no-report below.')
    grp.add_argument('-t', '--trace', action='store_true',
            help='Print each line to sys.stdout before it is executed')
    grp.add_argument('-l', '--listfuncs', action='store_true',
            help='Keep track of which functions are executed at least once '
                 'and write the results to sys.stdout after the program exits. '
                 'Cannot be specified alongside --trace or --count.')
    grp.add_argument('-T', '--trackcalls', action='store_true',
            help='Keep track of caller/called pairs and write the results to '
                 'sys.stdout after the program exits.')

    grp = parser.add_argument_group('Modifiers')

    _grp = grp.add_mutually_exclusive_group()
    _grp.add_argument('-r', '--report', action='store_true',
            help='Generate a report from a counts file; does not execute any '
                 'code. --file must specify the results file to read, which '
                 'must have been created in a previous run with --count '
                 '--file=FILE')
    _grp.add_argument('-R', '--no-report', action='store_true',
            help='Do not generate the coverage report files. '
                 'Useful if you want to accumulate over several runs.')

    grp.add_argument('-f', '--file',
            help='File to accumulate counts over several runs')
    grp.add_argument('-C', '--coverdir',
            help='Directory where the report files go. The coverage report '
                 'for <package>.<module> will be written to file '
                 '<dir>/<package>/<module>.cover')
    grp.add_argument('-m', '--missing', action='store_true',
            help='Annotate executable lines that were not executed with '
                 '">>>>>> "')
    grp.add_argument('-s', '--summary', action='store_true',
            help='Write a brief summary for each file to sys.stdout. '
                 'Can only be used with --count or --report')
    grp.add_argument('-g', '--timing', action='store_true',
            help='Prefix each line with the time since the program started. '
                 'Only used while tracing')

    grp = parser.add_argument_group('Filters',
            'Can be specified multiple times')
    grp.add_argument('--ignore-module', action='append', default=[],
            help='Ignore the given module(s) and its submodules '
                 '(if it is a package). Accepts comma separated list of '
                 'module names.')
    grp.add_argument('--ignore-dir', action='append', default=[],
            help='Ignore files in the given directory '
                 '(multiple directories can be joined by os.pathsep).')

    parser.add_argument('--module', action='store_true', default=False,
                        help='Trace a module. ')
    parser.add_argument('progname', nargs='?',
            help='file to run as main program')
    parser.add_argument('arguments', nargs=argparse.REMAINDER,
            help='arguments to the program')

    opts = parser.parse_args()

    if opts.ignore_dir:
        _prefix = sysconfig.get_path("stdlib")
        _exec_prefix = sysconfig.get_path("platstdlib")

    def parse_ignore_dir(s):
        s = os.path.expanduser(os.path.expandvars(s))
        s = s.replace('$prefix', _prefix).replace('$exec_prefix', _exec_prefix)
        return os.path.normpath(s)

    opts.ignore_module = [mod.strip()
                          for i in opts.ignore_module for mod in i.split(',')]
    opts.ignore_dir = [parse_ignore_dir(s)
                       for i in opts.ignore_dir for s in i.split(os.pathsep)]

    if opts.report:
        if not opts.file:
            parser.error('-r/--report requires -f/--file')
        results = CoverageResults(infile=opts.file, outfile=opts.file)
        return results.write_results(opts.missing, opts.summary, opts.coverdir)

    if not any([opts.trace, opts.count, opts.listfuncs, opts.trackcalls]):
        parser.error('must specify one of --trace, --count, --report, '
                     '--listfuncs, or --trackcalls')

    if opts.listfuncs and (opts.count or opts.trace):
        parser.error('cannot specify both --listfuncs and (--trace or --count)')

    if opts.summary and not opts.count:
        parser.error('--summary can only be used with --count or --report')

    if opts.progname is None:
        parser.error('progname is missing: required with the main options')

    t = Trace(opts.count, opts.trace, countfuncs=opts.listfuncs,
              countcallers=opts.trackcalls, ignoremods=opts.ignore_module,
              ignoredirs=opts.ignore_dir, infile=opts.file,
              outfile=opts.file, timing=opts.timing)
    try:
        if opts.module:
            import runpy
            module_name = opts.progname
            mod_name, mod_spec, code = runpy._get_module_details(module_name)
            sys.argv = [code.co_filename, *opts.arguments]
            globs = {
                '__name__': '__main__',
                '__file__': code.co_filename,
                '__package__': mod_spec.parent,
                '__loader__': mod_spec.loader,
                '__spec__': mod_spec,
                '__cached__': None,
            }
        else:
            sys.argv = [opts.progname, *opts.arguments]
            sys.path[0] = os.path.dirname(opts.progname)

            with io.open_code(opts.progname) as fp:
                code = compile(fp.read(), opts.progname, 'exec')
            # try to emulate __main__ namespace as much as possible
            globs = {
                '__file__': opts.progname,
                '__name__': '__main__',
                '__package__': None,
                '__cached__': None,
            }
        t.runctx(code, globs, globs)
    except OSError as err:
        sys.exit("Cannot run file %r because: %s" % (sys.argv[0], err))
    except SystemExit:
        pass

    results = t.results()

    if not opts.no_report:
        results.write_results(opts.missing, opts.summary, opts.coverdir)

if __name__=='__main__':
    main()
```
