## Supplementary software v0.2.1 for "Virtual control arms for paediatric myopia trials: external validation of axial-elongation models": traceback.py

```
"""Extract, format and print information about Python stack traces."""

import collections.abc
import itertools
import linecache
import sys
import textwrap
import warnings
from contextlib import suppress
import _colorize
from _colorize import ANSIColors

__all__ = ['extract_stack', 'extract_tb', 'format_exception',
           'format_exception_only', 'format_list', 'format_stack',
           'format_tb', 'print_exc', 'format_exc', 'print_exception',
           'print_last', 'print_stack', 'print_tb', 'clear_frames',
           'FrameSummary', 'StackSummary', 'TracebackException',
           'walk_stack', 'walk_tb']

#
# Formatting and printing lists of traceback lines.
#


def print_list(extracted_list, file=None):
    """Print the list of tuples as returned by extract_tb() or
    extract_stack() as a formatted stack trace to the given file."""
    if file is None:
        file = sys.stderr
    for item in StackSummary.from_list(extracted_list).format():
        print(item, file=file, end="")

def format_list(extracted_list):
    """Format a list of tuples or FrameSummary objects for printing.

    Given a list of tuples or FrameSummary objects as returned by
    extract_tb() or extract_stack(), return a list of strings ready
    for printing.

    Each string in the resulting list corresponds to the item with the
    same index in the argument list.  Each string ends in a newline;
    the strings may contain internal newlines as well, for those items
    whose source text line is not None.
    """
    return StackSummary.from_list(extracted_list).format()

#
# Printing and Extracting Tracebacks.
#

def print_tb(tb, limit=None, file=None):
    """Print up to 'limit' stack trace entries from the traceback 'tb'.

    If 'limit' is omitted or None, all entries are printed.  If 'file'
    is omitted or None, the output goes to sys.stderr; otherwise
    'file' should be an open file or file-like object with a write()
    method.
    """
    print_list(extract_tb(tb, limit=limit), file=file)

def format_tb(tb, limit=None):
    """A shorthand for 'format_list(extract_tb(tb, limit))'."""
    return extract_tb(tb, limit=limit).format()

def extract_tb(tb, limit=None):
    """
    Return a StackSummary object representing a list of
    pre-processed entries from traceback.

    This is useful for alternate formatting of stack traces.  If
    'limit' is omitted or None, all entries are extracted.  A
    pre-processed stack trace entry is a FrameSummary object
    containing attributes filename, lineno, name, and line
    representing the information that is usually printed for a stack
    trace.  The line is a string with leading and trailing
    whitespace stripped; if the source is not available it is None.
    """
    return StackSummary._extract_from_extended_frame_gen(
        _walk_tb_with_full_positions(tb), limit=limit)

#
# Exception formatting and output.
#

_cause_message = (
    "\nThe above exception was the direct cause "
    "of the following exception:\n\n")

_context_message = (
    "\nDuring handling of the above exception, "
    "another exception occurred:\n\n")


class _Sentinel:
    def __repr__(self):
        return "<implicit>"

_sentinel = _Sentinel()

def _parse_value_tb(exc, value, tb):
    if (value is _sentinel) != (tb is _sentinel):
        raise ValueError("Both or neither of value and tb must be given")
    if value is tb is _sentinel:
        if exc is not None:
            if isinstance(exc, BaseException):
                return exc, exc.__traceback__

            raise TypeError(f'Exception expected for value, '
                            f'{type(exc).__name__} found')
        else:
            return None, None
    return value, tb


def print_exception(exc, /, value=_sentinel, tb=_sentinel, limit=None, \
                    file=None, chain=True, **kwargs):
    """Print exception up to 'limit' stack trace entries from 'tb' to 'file'.

    This differs from print_tb() in the following ways: (1) if
    traceback is not None, it prints a header "Traceback (most recent
    call last):"; (2) it prints the exception type and value after the
    stack trace; (3) if type is SyntaxError and value has the
    appropriate format, it prints the line where the syntax error
    occurred with a caret on the next line indicating the approximate
    position of the error.
    """
    colorize = kwargs.get("colorize", False)
    value, tb = _parse_value_tb(exc, value, tb)
    te = TracebackException(type(value), value, tb, limit=limit, compact=True)
    te.print(file=file, chain=chain, colorize=colorize)


BUILTIN_EXCEPTION_LIMIT = object()


def _print_exception_bltin(exc, /):
    file = sys.stderr if sys.stderr is not None else sys.__stderr__
    colorize = _colorize.can_colorize(file=file)
    return print_exception(exc, limit=BUILTIN_EXCEPTION_LIMIT, file=file, colorize=colorize)


def format_exception(exc, /, value=_sentinel, tb=_sentinel, limit=None, \
                     chain=True, **kwargs):
    """Format a stack trace and the exception information.

    The arguments have the same meaning as the corresponding arguments
    to print_exception().  The return value is a list of strings, each
    ending in a newline and some containing internal newlines.  When
    these lines are concatenated and printed, exactly the same text is
    printed as does print_exception().
    """
    colorize = kwargs.get("colorize", False)
    value, tb = _parse_value_tb(exc, value, tb)
    te = TracebackException(type(value), value, tb, limit=limit, compact=True)
    return list(te.format(chain=chain, colorize=colorize))


def format_exception_only(exc, /, value=_sentinel, *, show_group=False, **kwargs):
    """Format the exception part of a traceback.

    The return value is a list of strings, each ending in a newline.

    The list contains the exception's message, which is
    normally a single string; however, for :exc:`SyntaxError` exceptions, it
    contains several lines that (when printed) display detailed information
    about where the syntax error occurred. Following the message, the list
    contains the exception's ``__notes__``.

    When *show_group* is ``True``, and the exception is an instance of
    :exc:`BaseExceptionGroup`, the nested exceptions are included as
    well, recursively, with indentation relative to their nesting depth.
    """
    colorize = kwargs.get("colorize", False)
    if value is _sentinel:
        value = exc
    te = TracebackException(type(value), value, None, compact=True)
    return list(te.format_exception_only(show_group=show_group, colorize=colorize))


# -- not official API but folk probably use these two functions.

def _format_final_exc_line(etype, value, *, insert_final_newline=True, colorize=False):
    valuestr = _safe_string(value, 'exception')
    end_char = "\n" if insert_final_newline else ""
    if colorize:
        if value is None or not valuestr:
            line = f"{ANSIColors.BOLD_MAGENTA}{etype}{ANSIColors.RESET}{end_char}"
        else:
            line = f"{ANSIColors.BOLD_MAGENTA}{etype}{ANSIColors.RESET}: {ANSIColors.MAGENTA}{valuestr}{ANSIColors.RESET}{end_char}"
    else:
        if value is None or not valuestr:
            line = f"{etype}{end_char}"
        else:
            line = f"{etype}: {valuestr}{end_char}"
    return line


def _safe_string(value, what, func=str):
    try:
        return func(value)
    except:
        return f'<{what} {func.__name__}() failed>'

# --

def print_exc(limit=None, file=None, chain=True):
    """Shorthand for 'print_exception(sys.exception(), limit, file, chain)'."""
    print_exception(sys.exception(), limit=limit, file=file, chain=chain)

def format_exc(limit=None, chain=True):
    """Like print_exc() but return a string."""
    return "".join(format_exception(sys.exception(), limit=limit, chain=chain))

def print_last(limit=None, file=None, chain=True):
    """This is a shorthand for 'print_exception(sys.last_exc, limit, file, chain)'."""
    if not hasattr(sys, "last_exc") and not hasattr(sys, "last_type"):
        raise ValueError("no last exception")

    if hasattr(sys, "last_exc"):
        print_exception(sys.last_exc, limit, file, chain)
    else:
        print_exception(sys.last_type, sys.last_value, sys.last_traceback,
                        limit, file, chain)


#
# Printing and Extracting Stacks.
#

def print_stack(f=None, limit=None, file=None):
    """Print a stack trace from its invocation point.

    The optional 'f' argument can be used to specify an alternate
    stack frame at which to start. The optional 'limit' and 'file'
    arguments have the same meaning as for print_exception().
    """
    if f is None:
        f = sys._getframe().f_back
    print_list(extract_stack(f, limit=limit), file=file)


def format_stack(f=None, limit=None):
    """Shorthand for 'format_list(extract_stack(f, limit))'."""
    if f is None:
        f = sys._getframe().f_back
    return format_list(extract_stack(f, limit=limit))


def extract_stack(f=None, limit=None):
    """Extract the raw traceback from the current stack frame.

    The return value has the same format as for extract_tb().  The
    optional 'f' and 'limit' arguments have the same meaning as for
    print_stack().  Each item in the list is a quadruple (filename,
    line number, function name, text), and the entries are in order
    from oldest to newest stack frame.
    """
    if f is None:
        f = sys._getframe().f_back
    stack = StackSummary.extract(walk_stack(f), limit=limit)
    stack.reverse()
    return stack


def clear_frames(tb):
    "Clear all references to local variables in the frames of a traceback."
    while tb is not None:
        try:
            tb.tb_frame.clear()
        except RuntimeError:
            # Ignore the exception raised if the frame is still executing.
            pass
        tb = tb.tb_next


class FrameSummary:
    """Information about a single frame from a traceback.

    - :attr:`filename` The filename for the frame.
    - :attr:`lineno` The line within filename for the frame that was
      active when the frame was captured.
    - :attr:`name` The name of the function or method that was executing
      when the frame was captured.
    - :attr:`line` The text from the linecache module for the
      of code that was running when the frame was captured.
    - :attr:`locals` Either None if locals were not supplied, or a dict
      mapping the name to the repr() of the variable.
    """

    __slots__ = ('filename', 'lineno', 'end_lineno', 'colno', 'end_colno',
                 'name', '_lines', '_lines_dedented', 'locals')

    def __init__(self, filename, lineno, name, *, lookup_line=True,
            locals=None, line=None,
            end_lineno=None, colno=None, end_colno=None):
        """Construct a FrameSummary.

        :param lookup_line: If True, `linecache` is consulted for the source
            code line. Otherwise, the line will be looked up when first needed.
        :param locals: If supplied the frame locals, which will be captured as
            object representations.
        :param line: If provided, use this instead of looking up the line in
            the linecache.
        """
        self.filename = filename
        self.lineno = lineno
        self.end_lineno = lineno if end_lineno is None else end_lineno
        self.colno = colno
        self.end_colno = end_colno
        self.name = name
        self._lines = line
        self._lines_dedented = None
        if lookup_line:
            self.line
        self.locals = {k: _safe_string(v, 'local', func=repr)
            for k, v in locals.items()} if locals else None

    def __eq__(self, other):
        if isinstance(other, FrameSummary):
            return (self.filename == other.filename and
                    self.lineno == other.lineno and
                    self.name == other.name and
                    self.locals == other.locals)
        if isinstance(other, tuple):
            return (self.filename, self.lineno, self.name, self.line) == other
        return NotImplemented

    def __getitem__(self, pos):
        return (self.filename, self.lineno, self.name, self.line)[pos]

    def __iter__(self):
        return iter([self.filename, self.lineno, self.name, self.line])

    def __repr__(self):
        return "<FrameSummary file {filename}, line {lineno} in {name}>".format(
            filename=self.filename, lineno=self.lineno, name=self.name)

    def __len__(self):
        return 4

    def _set_lines(self):
        if (
            self._lines is None
            and self.lineno is not None
            and self.end_lineno is not None
        ):
            lines = []
            for lineno in range(self.lineno, self.end_lineno + 1):
                # treat errors (empty string) and empty lines (newline) as the same
                lines.append(linecache.getline(self.filename, lineno).rstrip())
            self._lines = "\n".join(lines) + "\n"

    @property
    def _original_lines(self):
        # Returns the line as-is from the source, without modifying whitespace.
        self._set_lines()
        return self._lines

    @property
    def _dedented_lines(self):
        # Returns _original_lines, but dedented
        self._set_lines()
        if self._lines_dedented is None and self._lines is not None:
            self._lines_dedented = textwrap.dedent(self._lines)
        return self._lines_dedented

    @property
    def line(self):
        self._set_lines()
        if self._lines is None:
            return None
        # return only the first line, stripped
        return self._lines.partition("\n")[0].strip()


def walk_stack(f):
    """Walk a stack yielding the frame and line number for each frame.

    This will follow f.f_back from the given frame. If no frame is given, the
    current stack is used. Usually used with StackSummary.extract.
    """
    if f is None:
        f = sys._getframe().f_back.f_back.f_back.f_back
    while f is not None:
        yield f, f.f_lineno
        f = f.f_back


def walk_tb(tb):
    """Walk a traceback yielding the frame and line number for each frame.

    This will follow tb.tb_next (and thus is in the opposite order to
    walk_stack). Usually used with StackSummary.extract.
    """
    while tb is not None:
        yield tb.tb_frame, tb.tb_lineno
        tb = tb.tb_next


def _walk_tb_with_full_positions(tb):
    # Internal version of walk_tb that yields full code positions including
    # end line and column information.
    while tb is not None:
        positions = _get_code_position(tb.tb_frame.f_code, tb.tb_lasti)
        # Yield tb_lineno when co_positions does not have a line number to
        # maintain behavior with walk_tb.
        if positions[0] is None:
            yield tb.tb_frame, (tb.tb_lineno, ) + positions[1:]
        else:
            yield tb.tb_frame, positions
        tb = tb.tb_next


def _get_code_position(code, instruction_index):
    if instruction_index < 0:
        return (None, None, None, None)
    positions_gen = code.co_positions()
    return next(itertools.islice(positions_gen, instruction_index // 2, None))


_RECURSIVE_CUTOFF = 3 # Also hardcoded in traceback.c.


class StackSummary(list):
    """A list of FrameSummary objects, representing a stack of frames."""

    @classmethod
    def extract(klass, frame_gen, *, limit=None, lookup_lines=True,
            capture_locals=False):
        """Create a StackSummary from a traceback or stack object.

        :param frame_gen: A generator that yields (frame, lineno) tuples
            whose summaries are to be included in the stack.
        :param limit: None to include all frames or the number of frames to
            include.
        :param lookup_lines: If True, lookup lines for each frame immediately,
            otherwise lookup is deferred until the frame is rendered.
        :param capture_locals: If True, the local variables from each frame will
            be captured as object representations into the FrameSummary.
        """
        def extended_frame_gen():
            for f, lineno in frame_gen:
                yield f, (lineno, None, None, None)

        return klass._extract_from_extended_frame_gen(
            extended_frame_gen(), limit=limit, lookup_lines=lookup_lines,
            capture_locals=capture_locals)

    @classmethod
    def _extract_from_extended_frame_gen(klass, frame_gen, *, limit=None,
            lookup_lines=True, capture_locals=False):
        # Same as extract but operates on a frame generator that yields
        # (frame, (lineno, end_lineno, colno, end_colno)) in the stack.
        # Only lineno is required, the remaining fields can be None if the
        # information is not available.
        builtin_limit = limit is BUILTIN_EXCEPTION_LIMIT
        if limit is None or builtin_limit:
            limit = getattr(sys, 'tracebacklimit', None)
            if limit is not None and limit < 0:
                limit = 0
        if limit is not None:
            if builtin_limit:
                frame_gen = tuple(frame_gen)
                frame_gen = frame_gen[len(frame_gen) - limit:]
            elif limit >= 0:
                frame_gen = itertools.islice(frame_gen, limit)
            else:
                frame_gen = collections.deque(frame_gen, maxlen=-limit)

        result = klass()
        fnames = set()
        for f, (lineno, end_lineno, colno, end_colno) in frame_gen:
            co = f.f_code
            filename = co.co_filename
            name = co.co_name
            fnames.add(filename)
            linecache.lazycache(filename, f.f_globals)
            # Must defer line lookups until we have called checkcache.
            if capture_locals:
                f_locals = f.f_locals
            else:
                f_locals = None
            result.append(FrameSummary(
                filename, lineno, name, lookup_line=False, locals=f_locals,
                end_lineno=end_lineno, colno=colno, end_colno=end_colno))
        for filename in fnames:
            linecache.checkcache(filename)

        # If immediate lookup was desired, trigger lookups now.
        if lookup_lines:
            for f in result:
                f.line
        return result

    @classmethod
    def from_list(klass, a_list):
        """
        Create a StackSummary object from a supplied list of
        FrameSummary objects or old-style list of tuples.
        """
        # While doing a fast-path check for isinstance(a_list, StackSummary) is
        # appealing, idlelib.run.cleanup_traceback and other similar code may
        # break this by making arbitrary frames plain tuples, so we need to
        # check on a frame by frame basis.
        result = StackSummary()
        for frame in a_list:
            if isinstance(frame, FrameSummary):
                result.append(frame)
            else:
                filename, lineno, name, line = frame
                result.append(FrameSummary(filename, lineno, name, line=line))
        return result

    def format_frame_summary(self, frame_summary, **kwargs):
        """Format the lines for a single FrameSummary.

        Returns a string representing one frame involved in the stack. This
        gets called for every frame to be printed in the stack summary.
        """
        colorize = kwargs.get("colorize", False)
        row = []
        filename = frame_summary.filename
        if frame_summary.filename.startswith("<stdin>-"):
            filename = "<stdin>"
        if colorize:
            row.append('  File {}"{}"{}, line {}{}{}, in {}{}{}\n'.format(
                    ANSIColors.MAGENTA,
                    filename,
                    ANSIColors.RESET,
                    ANSIColors.MAGENTA,
                    frame_summary.lineno,
                    ANSIColors.RESET,
                    ANSIColors.MAGENTA,
                    frame_summary.name,
                    ANSIColors.RESET,
                    )
            )
        else:
            row.append('  File "{}", line {}, in {}\n'.format(
                filename, frame_summary.lineno, frame_summary.name))
        if frame_summary._dedented_lines and frame_summary._dedented_lines.strip():
            if (
                frame_summary.colno is None or
                frame_summary.end_colno is None
            ):
                # only output first line if column information is missing
                row.append(textwrap.indent(frame_summary.line, '    ') + "\n")
            else:
                # get first and last line
                all_lines_original = frame_summary._original_lines.splitlines()
                first_line = all_lines_original[0]
                # assume all_lines_original has enough lines (since we constructed it)
                last_line = all_lines_original[frame_summary.end_lineno - frame_summary.lineno]

                # character index of the start/end of the instruction
                start_offset = _byte_offset_to_character_offset(first_line, frame_summary.colno)
                end_offset = _byte_offset_to_character_offset(last_line, frame_summary.end_colno)

                all_lines = frame_summary._dedented_lines.splitlines()[
                    :frame_summary.end_lineno - frame_summary.lineno + 1
                ]

                # adjust start/end offset based on dedent
                dedent_characters = len(first_line) - len(all_lines[0])
                start_offset = max(0, start_offset - dedent_characters)
                end_offset = max(0, end_offset - dedent_characters)

                # When showing this on a terminal, some of the non-ASCII characters
                # might be rendered as double-width characters, so we need to take
                # that into account when calculating the length of the line.
                dp_start_offset = _display_width(all_lines[0], offset=start_offset)
                dp_end_offset = _display_width(all_lines[-1], offset=end_offset)

                # get exact code segment corresponding to the instruction
                segment = "\n".join(all_lines)
                segment = segment[start_offset:len(segment) - (len(all_lines[-1]) - end_offset)]

                # attempt to parse for anchors
                anchors = None
                show_carets = False
                with suppress(Exception):
                    anchors = _extract_caret_anchors_from_line_segment(segment)
                show_carets = self._should_show_carets(start_offset, end_offset, all_lines, anchors)

                result = []

                # only display first line, last line, and lines around anchor start/end
                significant_lines = {0, len(all_lines) - 1}

                anchors_left_end_offset = 0
                anchors_right_start_offset = 0
                primary_char = "^"
                secondary_char = "^"
                if anchors:
                    anchors_left_end_offset = anchors.left_end_offset
                    anchors_right_start_offset = anchors.right_start_offset
                    # computed anchor positions do not take start_offset into account,
                    # so account for it here
                    if anchors.left_end_lineno == 0:
                        anchors_left_end_offset += start_offset
                    if anchors.right_start_lineno == 0:
                        anchors_right_start_offset += start_offset

                    # account for display width
                    anchors_left_end_offset = _display_width(
                        all_lines[anchors.left_end_lineno], offset=anchors_left_end_offset
                    )
                    anchors_right_start_offset = _display_width(
                        all_lines[anchors.right_start_lineno], offset=anchors_right_start_offset
                    )

                    primary_char = anchors.primary_char
                    secondary_char = anchors.secondary_char
                    significant_lines.update(
                        range(anchors.left_end_lineno - 1, anchors.left_end_lineno + 2)
                    )
                    significant_lines.update(
                        range(anchors.right_start_lineno - 1, anchors.right_start_lineno + 2)
                    )

                # remove bad line numbers
                significant_lines.discard(-1)
                significant_lines.discard(len(all_lines))

                def output_line(lineno):
                    """output all_lines[lineno] along with carets"""
                    result.append(all_lines[lineno] + "\n")
                    if not show_carets:
                        return
                    num_spaces = len(all_lines[lineno]) - len(all_lines[lineno].lstrip())
                    carets = []
                    num_carets = dp_end_offset if lineno == len(all_lines) - 1 else _display_width(all_lines[lineno])
                    # compute caret character for each position
                    for col in range(num_carets):
                        if col < num_spaces or (lineno == 0 and col < dp_start_offset):
                            # before first non-ws char of the line, or before start of instruction
                            carets.append(' ')
                        elif anchors and (
                            lineno > anchors.left_end_lineno or
                            (lineno == anchors.left_end_lineno and col >= anchors_left_end_offset)
                        ) and (
                            lineno < anchors.right_start_lineno or
                            (lineno == anchors.right_start_lineno and col < anchors_right_start_offset)
                        ):
                            # within anchors
                            carets.append(secondary_char)
                        else:
                            carets.append(primary_char)
                    if colorize:
                        # Replace the previous line with a red version of it only in the parts covered
                        # by the carets.
                        line = result[-1]
                        colorized_line_parts = []
                        colorized_carets_parts = []

                        for color, group in itertools.groupby(itertools.zip_longest(line, carets, fillvalue=""), key=lambda x: x[1]):
                            caret_group = list(group)
                            if color == "^":
                                colorized_line_parts.append(ANSIColors.BOLD_RED + "".join(char for char, _ in caret_group) + ANSIColors.RESET)
                                colorized_carets_parts.append(ANSIColors.BOLD_RED + "".join(caret for _, caret in caret_group) + ANSIColors.RESET)
                            elif color == "~":
                                colorized_line_parts.append(ANSIColors.RED + "".join(char for char, _ in caret_group) + ANSIColors.RESET)
                                colorized_carets_parts.append(ANSIColors.RED + "".join(caret for _, caret in caret_group) + ANSIColors.RESET)
                            else:
                                colorized_line_parts.append("".join(char for char, _ in caret_group))
                                colorized_carets_parts.append("".join(caret for _, caret in caret_group))

                        colorized_line = "".join(colorized_line_parts)
                        colorized_carets = "".join(colorized_carets_parts)
                        result[-1] = colorized_line
                        result.append(colorized_carets + "\n")
                    else:
                        result.append("".join(carets) + "\n")

                # display significant lines
                sig_lines_list = sorted(significant_lines)
                for i, lineno in enumerate(sig_lines_list):
                    if i:
                        linediff = lineno - sig_lines_list[i - 1]
                        if linediff == 2:
                            # 1 line in between - just output it
                            output_line(lineno - 1)
                        elif linediff > 2:
                            # > 1 line in between - abbreviate
                            result.append(f"...<{linediff - 1} lines>...\n")
                    output_line(lineno)

                row.append(
                    textwrap.indent(textwrap.dedent("".join(result)), '    ', lambda line: True)
                )
        if frame_summary.locals:
            for name, value in sorted(frame_summary.locals.items()):
                row.append('    {name} = {value}\n'.format(name=name, value=value))

        return ''.join(row)

    def _should_show_carets(self, start_offset, end_offset, all_lines, anchors):
        with suppress(SyntaxError, ImportError):
            import ast
            tree = ast.parse('\n'.join(all_lines))
            if not tree.body:
                return False
            statement = tree.body[0]
            value = None
            def _spawns_full_line(value):
                return (
                    value.lineno == 1
                    and value.end_lineno == len(all_lines)
                    and value.col_offset == start_offset
                    and value.end_col_offset == end_offset
                )
            match statement:
                case ast.Return(value=ast.Call()):
                    if isinstance(statement.value.func, ast.Name):
                        value = statement.value
                case ast.Assign(value=ast.Call()):
                    if (
                        len(statement.targets) == 1 and
                        isinstance(statement.targets[0], ast.Name)
                    ):
                        value = statement.value
            if value is not None and _spawns_full_line(value):
                return False
        if anchors:
            return True
        if all_lines[0][:start_offset].lstrip() or all_lines[-1][end_offset:].rstrip():
            return True
        return False

    def format(self, **kwargs):
        """Format the stack ready for printing.

        Returns a list of strings ready for printing.  Each string in the
        resulting list corresponds to a single frame from the stack.
        Each string ends in a newline; the strings may contain internal
        newlines as well, for those items with source text lines.

        For long sequences of the same frame and line, the first few
        repetitions are shown, followed by a summary line stating the exact
        number of further repetitions.
        """
        colorize = kwargs.get("colorize", False)
        result = []
        last_file = None
        last_line = None
        last_name = None
        count = 0
        for frame_summary in self:
            formatted_frame = self.format_frame_summary(frame_summary, colorize=colorize)
            if formatted_frame is None:
                continue
            if (last_file is None or last_file != frame_summary.filename or
                last_line is None or last_line != frame_summary.lineno or
                last_name is None or last_name != frame_summary.name):
                if count > _RECURSIVE_CUTOFF:
                    count -= _RECURSIVE_CUTOFF
                    result.append(
                        f'  [Previous line repeated {count} more '
                        f'time{"s" if count > 1 else ""}]\n'
                    )
                last_file = frame_summary.filename
                last_line = frame_summary.lineno
                last_name = frame_summary.name
                count = 0
            count += 1
            if count > _RECURSIVE_CUTOFF:
                continue
            result.append(formatted_frame)

        if count > _RECURSIVE_CUTOFF:
            count -= _RECURSIVE_CUTOFF
            result.append(
                f'  [Previous line repeated {count} more '
                f'time{"s" if count > 1 else ""}]\n'
            )
        return result


def _byte_offset_to_character_offset(str, offset):
    as_utf8 = str.encode('utf-8')
    return len(as_utf8[:offset].decode("utf-8", errors="replace"))


_Anchors = collections.namedtuple(
    "_Anchors",
    [
        "left_end_lineno",
        "left_end_offset",
        "right_start_lineno",
        "right_start_offset",
        "primary_char",
        "secondary_char",
    ],
    defaults=["~", "^"]
)

def _extract_caret_anchors_from_line_segment(segment):
    """
    Given source code `segment` corresponding to a FrameSummary, determine:
        - for binary ops, the location of the binary op
        - for indexing and function calls, the location of the brackets.
    `segment` is expected to be a valid Python expression.
    """
    import ast

    try:
        # Without parentheses, `segment` is parsed as a statement.
        # Binary ops, subscripts, and calls are expressions, so
        # we can wrap them with parentheses to parse them as
        # (possibly multi-line) expressions.
        # e.g. if we try to highlight the addition in
        # x = (
        #     a +
        #     b
        # )
        # then we would ast.parse
        #     a +
        #     b
        # which is not a valid statement because of the newline.
        # Adding brackets makes it a valid expression.
        # (
        #     a +
        #     b
        # )
        # Line locations will be different than the original,
        # which is taken into account later on.
        tree = ast.parse(f"(\n{segment}\n)")
    except SyntaxError:
        return None

    if len(tree.body) != 1:
        return None

    lines = segment.splitlines()

    def normalize(lineno, offset):
        """Get character index given byte offset"""
        return _byte_offset_to_character_offset(lines[lineno], offset)

    def next_valid_char(lineno, col):
        """Gets the next valid character index in `lines`, if
        the current location is not valid. Handles empty lines.
        """
        while lineno < len(lines) and col >= len(lines[lineno]):
            col = 0
            lineno += 1
        assert lineno < len(lines) and col < len(lines[lineno])
        return lineno, col

    def increment(lineno, col):
        """Get the next valid character index in `lines`."""
        col += 1
        lineno, col = next_valid_char(lineno, col)
        return lineno, col

    def nextline(lineno, col):
        """Get the next valid character at least on the next line"""
        col = 0
        lineno += 1
        lineno, col = next_valid_char(lineno, col)
        return lineno, col

    def increment_until(lineno, col, stop):
        """Get the next valid non-"\\#" character that satisfies the `stop` predicate"""
        while True:
            ch = lines[lineno][col]
            if ch in "\\#":
                lineno, col = nextline(lineno, col)
            elif not stop(ch):
                lineno, col = increment(lineno, col)
            else:
                break
        return lineno, col

    def setup_positions(expr, force_valid=True):
        """Get the lineno/col position of the end of `expr`. If `force_valid` is True,
        forces the position to be a valid character (e.g. if the position is beyond the
        end of the line, move to the next line)
        """
        # -2 since end_lineno is 1-indexed and because we added an extra
        # bracket + newline to `segment` when calling ast.parse
        lineno = expr.end_lineno - 2
        col = normalize(lineno, expr.end_col_offset)
        return next_valid_char(lineno, col) if force_valid else (lineno, col)

    statement = tree.body[0]
    match statement:
        case ast.Expr(expr):
            match expr:
                case ast.BinOp():
                    # ast gives these locations for BinOp subexpressions
                    # ( left_expr ) + ( right_expr )
                    #   left^^^^^       right^^^^^
                    lineno, col = setup_positions(expr.left)

                    # First operator character is the first non-space/')' character
                    lineno, col = increment_until(lineno, col, lambda x: not x.isspace() and x != ')')

                    # binary op is 1 or 2 characters long, on the same line,
                    # before the right subexpression
                    right_col = col + 1
                    if (
                        right_col < len(lines[lineno])
                        and (
                            # operator char should not be in the right subexpression
                            expr.right.lineno - 2 > lineno or
                            right_col < normalize(expr.right.lineno - 2, expr.right.col_offset)
                        )
                        and not (ch := lines[lineno][right_col]).isspace()
                        and ch not in "\\#"
                    ):
                        right_col += 1

                    # right_col can be invalid since it is exclusive
                    return _Anchors(lineno, col, lineno, right_col)
                case ast.Subscript():
                    # ast gives these locations for value and slice subexpressions
                    # ( value_expr ) [ slice_expr ]
                    #   value^^^^^     slice^^^^^
                    # subscript^^^^^^^^^^^^^^^^^^^^

                    # find left bracket
                    left_lineno, left_col = setup_positions(expr.value)
                    left_lineno, left_col = increment_until(left_lineno, left_col, lambda x: x == '[')
                    # find right bracket (final character of expression)
                    right_lineno, right_col = setup_positions(expr, force_valid=False)
                    return _Anchors(left_lineno, left_col, right_lineno, right_col)
                case ast.Call():
                    # ast gives these locations for function call expressions
                    # ( func_expr ) (args, kwargs)
                    #   func^^^^^
                    # call^^^^^^^^^^^^^^^^^^^^^^^^

                    # find left bracket
                    left_lineno, left_col = setup_positions(expr.func)
                    left_lineno, left_col = increment_until(left_lineno, left_col, lambda x: x == '(')
                    # find right bracket (final character of expression)
                    right_lineno, right_col = setup_positions(expr, force_valid=False)
                    return _Anchors(left_lineno, left_col, right_lineno, right_col)

    return None

_WIDE_CHAR_SPECIFIERS = "WF"

def _display_width(line, offset=None):
    """Calculate the extra amount of width space the given source
    code segment might take if it were to be displayed on a fixed
    width output device. Supports wide unicode characters and emojis."""

    if offset is None:
        offset = len(line)

    # Fast track for ASCII-only strings
    if line.isascii():
        return offset

    import unicodedata

    return sum(
        2 if unicodedata.east_asian_width(char) in _WIDE_CHAR_SPECIFIERS else 1
        for char in line[:offset]
    )


class _ExceptionPrintContext:
    def __init__(self):
        self.seen = set()
        self.exception_group_depth = 0
        self.need_close = False

    def indent(self):
        return ' ' * (2 * self.exception_group_depth)

    def emit(self, text_gen, margin_char=None):
        if margin_char is None:
            margin_char = '|'
        indent_str = self.indent()
        if self.exception_group_depth:
            indent_str += margin_char + ' '

        if isinstance(text_gen, str):
            yield textwrap.indent(text_gen, indent_str, lambda line: True)
        else:
            for text in text_gen:
                yield textwrap.indent(text, indent_str, lambda line: True)


class TracebackException:
    """An exception ready for rendering.

    The traceback module captures enough attributes from the original exception
    to this intermediary form to ensure that no references are held, while
    still being able to fully print or format it.

    max_group_width and max_group_depth control the formatting of exception
    groups. The depth refers to the nesting level of the group, and the width
    refers to the size of a single exception group's exceptions array. The
    formatted output is truncated when either limit is exceeded.

    Use `from_exception` to create TracebackException instances from exception
    objects, or the constructor to create TracebackException instances from
    individual components.

    - :attr:`__cause__` A TracebackException of the original *__cause__*.
    - :attr:`__context__` A TracebackException of the original *__context__*.
    - :attr:`exceptions` For exception groups - a list of TracebackException
      instances for the nested *exceptions*.  ``None`` for other exceptions.
    - :attr:`__suppress_context__` The *__suppress_context__* value from the
      original exception.
    - :attr:`stack` A `StackSummary` representing the traceback.
    - :attr:`exc_type` (deprecated) The class of the original traceback.
    - :attr:`exc_type_str` String display of exc_type
    - :attr:`filename` For syntax errors - the filename where the error
      occurred.
    - :attr:`lineno` For syntax errors - the linenumber where the error
      occurred.
    - :attr:`end_lineno` For syntax errors - the end linenumber where the error
      occurred. Can be `None` if not present.
    - :attr:`text` For syntax errors - the text where the error
      occurred.
    - :attr:`offset` For syntax errors - the offset into the text where the
      error occurred.
    - :attr:`end_offset` For syntax errors - the end offset into the text where
      the error occurred. Can be `None` if not present.
    - :attr:`msg` For syntax errors - the compiler error message.
    """

    def __init__(self, exc_type, exc_value, exc_traceback, *, limit=None,
            lookup_lines=True, capture_locals=False, compact=False,
            max_group_width=15, max_group_depth=10, save_exc_type=True, _seen=None):
        # NB: we need to accept exc_traceback, exc_value, exc_traceback to
        # permit backwards compat with the existing API, otherwise we
        # need stub thunk objects just to glue it together.
        # Handle loops in __cause__ or __context__.
        is_recursive_call = _seen is not None
        if _seen is None:
            _seen = set()
        _seen.add(id(exc_value))

        self.max_group_width = max_group_width
        self.max_group_depth = max_group_depth

        self.stack = StackSummary._extract_from_extended_frame_gen(
            _walk_tb_with_full_positions(exc_traceback),
            limit=limit, lookup_lines=lookup_lines,
            capture_locals=capture_locals)

        self._exc_type = exc_type if save_exc_type else None

        # Capture now to permit freeing resources: only complication is in the
        # unofficial API _format_final_exc_line
        self._str = _safe_string(exc_value, 'exception')
        try:
            self.__notes__ = getattr(exc_value, '__notes__', None)
        except Exception as e:
            self.__notes__ = [
                f'Ignored error getting __notes__: {_safe_string(e, '__notes__', repr)}']

        self._is_syntax_error = False
        self._have_exc_type = exc_type is not None
        if exc_type is not None:
            self.exc_type_qualname = exc_type.__qualname__
            self.exc_type_module = exc_type.__module__
        else:
            self.exc_type_qualname = None
            self.exc_type_module = None

        if exc_type and issubclass(exc_type, SyntaxError):
            # Handle SyntaxError's specially
            self.filename = exc_value.filename
            lno = exc_value.lineno
            self.lineno = str(lno) if lno is not None else None
            end_lno = exc_value.end_lineno
            self.end_lineno = str(end_lno) if end_lno is not None else None
            self.text = exc_value.text
            self.offset = exc_value.offset
            self.end_offset = exc_value.end_offset
            self.msg = exc_value.msg
            self._is_syntax_error = True
        elif exc_type and issubclass(exc_type, ImportError) and \
                getattr(exc_value, "name_from", None) is not None:
            wrong_name = getattr(exc_value, "name_from", None)
            suggestion = _compute_suggestion_error(exc_value, exc_traceback, wrong_name)
            if suggestion:
                self._str += f". Did you mean: '{suggestion}'?"
        elif exc_type and issubclass(exc_type, (NameError, AttributeError)) and \
                getattr(exc_value, "name", None) is not None:
            wrong_name = getattr(exc_value, "name", None)
            suggestion = _compute_suggestion_error(exc_value, exc_traceback, wrong_name)
            if suggestion:
                self._str += f". Did you mean: '{suggestion}'?"
            if issubclass(exc_type, NameError):
                wrong_name = getattr(exc_value, "name", None)
                if wrong_name is not None and wrong_name in sys.stdlib_module_names:
                    if suggestion:
                        self._str += f" Or did you forget to import '{wrong_name}'?"
                    else:
                        self._str += f". Did you forget to import '{wrong_name}'?"
        if lookup_lines:
            self._load_lines()
        self.__suppress_context__ = \
            exc_value.__suppress_context__ if exc_value is not None else False

        # Convert __cause__ and __context__ to `TracebackExceptions`s, use a
        # queue to avoid recursion (only the top-level call gets _seen == None)
        if not is_recursive_call:
            queue = [(self, exc_value)]
            while queue:
                te, e = queue.pop()
                if (e and e.__cause__ is not None
                    and id(e.__cause__) not in _seen):
                    cause = TracebackException(
                        type(e.__cause__),
                        e.__cause__,
                        e.__cause__.__traceback__,
                        limit=limit,
                        lookup_lines=lookup_lines,
                        capture_locals=capture_locals,
                        max_group_width=max_group_width,
                        max_group_depth=max_group_depth,
                        _seen=_seen)
                else:
                    cause = None

                if compact:
                    need_context = (cause is None and
                                    e is not None and
                                    not e.__suppress_context__)
                else:
                    need_context = True
                if (e and e.__context__ is not None
                    and need_context and id(e.__context__) not in _seen):
                    context = TracebackException(
                        type(e.__context__),
                        e.__context__,
                        e.__context__.__traceback__,
                        limit=limit,
                        lookup_lines=lookup_lines,
                        capture_locals=capture_locals,
                        max_group_width=max_group_width,
                        max_group_depth=max_group_depth,
                        _seen=_seen)
                else:
                    context = None

                if e and isinstance(e, BaseExceptionGroup):
                    exceptions = []
                    for exc in e.exceptions:
                        texc = TracebackException(
                            type(exc),
                            exc,
                            exc.__traceback__,
                            limit=limit,
                            lookup_lines=lookup_lines,
                            capture_locals=capture_locals,
                            max_group_width=max_group_width,
                            max_group_depth=max_group_depth,
                            _seen=_seen)
                        exceptions.append(texc)
                else:
                    exceptions = None

                te.__cause__ = cause
                te.__context__ = context
                te.exceptions = exceptions
                if cause:
                    queue.append((te.__cause__, e.__cause__))
                if context:
                    queue.append((te.__context__, e.__context__))
                if exceptions:
                    queue.extend(zip(te.exceptions, e.exceptions))

    @classmethod
    def from_exception(cls, exc, *args, **kwargs):
        """Create a TracebackException from an exception."""
        return cls(type(exc), exc, exc.__traceback__, *args, **kwargs)

    @property
    def exc_type(self):
        warnings.warn('Deprecated in 3.13. Use exc_type_str instead.',
                      DeprecationWarning, stacklevel=2)
        return self._exc_type

    @property
    def exc_type_str(self):
        if not self._have_exc_type:
            return None
        stype = self.exc_type_qualname
        smod = self.exc_type_module
        if smod not in ("__main__", "builtins"):
            if not isinstance(smod, str):
                smod = "<unknown>"
            stype = smod + '.' + stype
        return stype

    def _load_lines(self):
        """Private API. force all lines in the stack to be loaded."""
        for frame in self.stack:
            frame.line

    def __eq__(self, other):
        if isinstance(other, TracebackException):
            return self.__dict__ == other.__dict__
        return NotImplemented

    def __str__(self):
        return self._str

    def format_exception_only(self, *, show_group=False, _depth=0, **kwargs):
        """Format the exception part of the traceback.

        The return value is a generator of strings, each ending in a newline.

        Generator yields the exception message.
        For :exc:`SyntaxError` exceptions, it
        also yields (before the exception message)
        several lines that (when printed)
        display detailed information about where the syntax error occurred.
        Following the message, generator also yields
        all the exception's ``__notes__``.

        When *show_group* is ``True``, and the exception is an instance of
        :exc:`BaseExceptionGroup`, the nested exceptions are included as
        well, recursively, with indentation relative to their nesting depth.
        """
        colorize = kwargs.get("colorize", False)

        indent = 3 * _depth * ' '
        if not self._have_exc_type:
            yield indent + _format_final_exc_line(None, self._str, colorize=colorize)
            return

        stype = self.exc_type_str
        if not self._is_syntax_error:
            if _depth > 0:
                # Nested exceptions needs correct handling of multiline messages.
                formatted = _format_final_exc_line(
                    stype, self._str, insert_final_newline=False, colorize=colorize
                ).split('\n')
                yield from [
                    indent + l + '\n'
                    for l in formatted
                ]
            else:
                yield _format_final_exc_line(stype, self._str, colorize=colorize)
        else:
            yield from [indent + l for l in self._format_syntax_error(stype, colorize=colorize)]

        if (
            isinstance(self.__notes__, collections.abc.Sequence)
            and not isinstance(self.__notes__, (str, bytes))
        ):
            for note in self.__notes__:
                note = _safe_string(note, 'note')
                yield from [indent + l + '\n' for l in note.split('\n')]
        elif self.__notes__ is not None:
            yield indent + "{}\n".format(_safe_string(self.__notes__, '__notes__', func=repr))

        if self.exceptions and show_group:
            for ex in self.exceptions:
                yield from ex.format_exception_only(show_group=show_group, _depth=_depth+1, colorize=colorize)

    def _format_syntax_error(self, stype, **kwargs):
        """Format SyntaxError exceptions (internal helper)."""
        # Show exactly where the problem was found.
        colorize = kwargs.get("colorize", False)
        filename_suffix = ''
        if self.lineno is not None:
            if colorize:
                yield '  File {}"{}"{}, line {}{}{}\n'.format(
                    ANSIColors.MAGENTA,
                    self.filename or "<string>",
                    ANSIColors.RESET,
                    ANSIColors.MAGENTA,
                    self.lineno,
                    ANSIColors.RESET,
                    )
            else:
                yield '  File "{}", line {}\n'.format(
                    self.filename or "<string>", self.lineno)
        elif self.filename is not None:
            filename_suffix = ' ({})'.format(self.filename)

        text = self.text
        if isinstance(text, str):
            # text  = "   foo\n"
            # rtext = "   foo"
            # ltext =    "foo"
            rtext = text.rstrip('\n')
            ltext = rtext.lstrip(' \n\f')
            spaces = len(rtext) - len(ltext)
            if self.offset is None:
                yield '    {}\n'.format(ltext)
            elif isinstance(self.offset, int):
                offset = self.offset
                if self.lineno == self.end_lineno:
                    end_offset = (
                        self.end_offset
                        if (
                            isinstance(self.end_offset, int)
                            and self.end_offset != 0
                        )
                        else offset
                    )
                else:
                    end_offset = len(rtext) + 1

                if self.text and offset > len(self.text):
                    offset = len(rtext) + 1
                if self.text and end_offset > len(self.text):
                    end_offset = len(rtext) + 1
                if offset >= end_offset or end_offset < 0:
                    end_offset = offset + 1

                # Convert 1-based column offset to 0-based index into stripped text
                colno = offset - 1 - spaces
                end_colno = end_offset - 1 - spaces
                caretspace = ' '
                if colno >= 0:
                    # non-space whitespace (likes tabs) must be kept for alignment
                    caretspace = ((c if c.isspace() else ' ') for c in ltext[:colno])
                    start_color = end_color = ""
                    if colorize:
                        # colorize from colno to end_colno
                        ltext = (
                            ltext[:colno] +
                            ANSIColors.BOLD_RED + ltext[colno:end_colno] + ANSIColors.RESET +
                            ltext[end_colno:]
                        )
                        start_color = ANSIColors.BOLD_RED
                        end_color = ANSIColors.RESET
                    yield '    {}\n'.format(ltext)
                    yield '    {}{}{}{}\n'.format(
                        "".join(caretspace),
                        start_color,
                        ('^' * (end_colno - colno)),
                        end_color,
                    )
                else:
                    yield '    {}\n'.format(ltext)
        msg = self.msg or "<no detail available>"
        if colorize:
            yield "{}{}{}: {}{}{}{}\n".format(
                ANSIColors.BOLD_MAGENTA,
                stype,
                ANSIColors.RESET,
                ANSIColors.MAGENTA,
                msg,
                ANSIColors.RESET,
                filename_suffix)
        else:
            yield "{}: {}{}\n".format(stype, msg, filename_suffix)

    def format(self, *, chain=True, _ctx=None, **kwargs):
        """Format the exception.

        If chain is not *True*, *__cause__* and *__context__* will not be formatted.

        The return value is a generator of strings, each ending in a newline and
        some containing internal newlines. `print_exception` is a wrapper around
        this method which just prints the lines to a file.

        The message indicating which exception occurred is always the last
        string in the output.
        """
        colorize = kwargs.get("colorize", False)
        if _ctx is None:
            _ctx = _ExceptionPrintContext()

        output = []
        exc = self
        if chain:
            while exc:
                if exc.__cause__ is not None:
                    chained_msg = _cause_message
                    chained_exc = exc.__cause__
                elif (exc.__context__  is not None and
                      not exc.__suppress_context__):
                    chained_msg = _context_message
                    chained_exc = exc.__context__
                else:
                    chained_msg = None
                    chained_exc = None

                output.append((chained_msg, exc))
                exc = chained_exc
        else:
            output.append((None, exc))

        for msg, exc in reversed(output):
            if msg is not None:
                yield from _ctx.emit(msg)
            if exc.exceptions is None:
                if exc.stack:
                    yield from _ctx.emit('Traceback (most recent call last):\n')
                    yield from _ctx.emit(exc.stack.format(colorize=colorize))
                yield from _ctx.emit(exc.format_exception_only(colorize=colorize))
            elif _ctx.exception_group_depth > self.max_group_depth:
                # exception group, but depth exceeds limit
                yield from _ctx.emit(
                    f"... (max_group_depth is {self.max_group_depth})\n")
            else:
                # format exception group
                is_toplevel = (_ctx.exception_group_depth == 0)
                if is_toplevel:
                    _ctx.exception_group_depth += 1

                if exc.stack:
                    yield from _ctx.emit(
                        'Exception Group Traceback (most recent call last):\n',
                        margin_char = '+' if is_toplevel else None)
                    yield from _ctx.emit(exc.stack.format(colorize=colorize))

                yield from _ctx.emit(exc.format_exception_only(colorize=colorize))
                num_excs = len(exc.exceptions)
                if num_excs <= self.max_group_width:
                    n = num_excs
                else:
                    n = self.max_group_width + 1
                _ctx.need_close = False
                for i in range(n):
                    last_exc = (i == n-1)
                    if last_exc:
                        # The closing frame may be added by a recursive call
                        _ctx.need_close = True

                    if self.max_group_width is not None:
                        truncated = (i >= self.max_group_width)
                    else:
                        truncated = False
                    title = f'{i+1}' if not truncated else '...'
                    yield (_ctx.indent() +
                           ('+-' if i==0 else '  ') +
                           f'+---------------- {title} ----------------\n')
                    _ctx.exception_group_depth += 1
                    if not truncated:
                        yield from exc.exceptions[i].format(chain=chain, _ctx=_ctx, colorize=colorize)
                    else:
                        remaining = num_excs - self.max_group_width
                        plural = 's' if remaining > 1 else ''
                        yield from _ctx.emit(
                            f"and {remaining} more exception{plural}\n")

                    if last_exc and _ctx.need_close:
                        yield (_ctx.indent() +
                               "+------------------------------------\n")
                        _ctx.need_close = False
                    _ctx.exception_group_depth -= 1

                if is_toplevel:
                    assert _ctx.exception_group_depth == 1
                    _ctx.exception_group_depth = 0


    def print(self, *, file=None, chain=True, **kwargs):
        """Print the result of self.format(chain=chain) to 'file'."""
        colorize = kwargs.get("colorize", False)
        if file is None:
            file = sys.stderr
        for line in self.format(chain=chain, colorize=colorize):
            print(line, file=file, end="")


_MAX_CANDIDATE_ITEMS = 750
_MAX_STRING_SIZE = 40
_MOVE_COST = 2
_CASE_COST = 1


def _substitution_cost(ch_a, ch_b):
    if ch_a == ch_b:
        return 0
    if ch_a.lower() == ch_b.lower():
        return _CASE_COST
    return _MOVE_COST


def _compute_suggestion_error(exc_value, tb, wrong_name):
    if wrong_name is None or not isinstance(wrong_name, str):
        return None
    if isinstance(exc_value, AttributeError):
        obj = exc_value.obj
        try:
            d = dir(obj)
            hide_underscored = (wrong_name[:1] != '_')
            if hide_underscored and tb is not None:
                while tb.tb_next is not None:
                    tb = tb.tb_next
                frame = tb.tb_frame
                if 'self' in frame.f_locals and frame.f_locals['self'] is obj:
                    hide_underscored = False
            if hide_underscored:
                d = [x for x in d if x[:1] != '_']
        except Exception:
            return None
    elif isinstance(exc_value, ImportError):
        try:
            mod = __import__(exc_value.name)
            d = dir(mod)
            if wrong_name[:1] != '_':
                d = [x for x in d if x[:1] != '_']
        except Exception:
            return None
    else:
        assert isinstance(exc_value, NameError)
        # find most recent frame
        if tb is None:
            return None
        while tb.tb_next is not None:
            tb = tb.tb_next
        frame = tb.tb_frame
        d = (
            list(frame.f_locals)
            + list(frame.f_globals)
            + list(frame.f_builtins)
        )

        # Check first if we are in a method and the instance
        # has the wrong name as attribute
        if 'self' in frame.f_locals:
            self = frame.f_locals['self']
            if hasattr(self, wrong_name):
                return f"self.{wrong_name}"

    try:
        import _suggestions
    except ImportError:
        pass
    else:
        return _suggestions._generate_suggestions(d, wrong_name)

    # Compute closest match

    if len(d) > _MAX_CANDIDATE_ITEMS:
        return None
    wrong_name_len = len(wrong_name)
    if wrong_name_len > _MAX_STRING_SIZE:
        return None
    best_distance = wrong_name_len
    suggestion = None
    for possible_name in d:
        if possible_name == wrong_name:
            # A missing attribute is "found". Don't suggest it (see GH-88821).
            continue
        # No more than 1/3 of the involved characters should need changed.
        max_distance = (len(possible_name) + wrong_name_len + 3) * _MOVE_COST // 6
        # Don't take matches we've already beaten.
        max_distance = min(max_distance, best_distance - 1)
        current_distance = _levenshtein_distance(wrong_name, possible_name, max_distance)
        if current_distance > max_distance:
            continue
        if not suggestion or current_distance < best_distance:
            suggestion = possible_name
            best_distance = current_distance
    return suggestion


def _levenshtein_distance(a, b, max_cost):
    # A Python implementation of Python/suggestions.c:levenshtein_distance.

    # Both strings are the same
    if a == b:
        return 0

    # Trim away common affixes
    pre = 0
    while a[pre:] and b[pre:] and a[pre] == b[pre]:
        pre += 1
    a = a[pre:]
    b = b[pre:]
    post = 0
    while a[:post or None] and b[:post or None] and a[post-1] == b[post-1]:
        post -= 1
    a = a[:post or None]
    b = b[:post or None]
    if not a or not b:
        return _MOVE_COST * (len(a) + len(b))
    if len(a) > _MAX_STRING_SIZE or len(b) > _MAX_STRING_SIZE:
        return max_cost + 1

    # Prefer shorter buffer
    if len(b) < len(a):
        a, b = b, a

    # Quick fail when a match is impossible
    if (len(b) - len(a)) * _MOVE_COST > max_cost:
        return max_cost + 1

    # Instead of producing the whole traditional len(a)-by-len(b)
    # matrix, we can update just one row in place.
    # Initialize the buffer row
    row = list(range(_MOVE_COST, _MOVE_COST * (len(a) + 1), _MOVE_COST))

    result = 0
    for bindex in range(len(b)):
        bchar = b[bindex]
        distance = result = bindex * _MOVE_COST
        minimum = sys.maxsize
        for index in range(len(a)):
            # 1) Previous distance in this row is cost(b[:b_index], a[:index])
            substitute = distance + _substitution_cost(bchar, a[index])
            # 2) cost(b[:b_index], a[:index+1]) from previous row
            distance = row[index]
            # 3) existing result is cost(b[:b_index+1], a[index])

            insert_delete = min(result, distance) + _MOVE_COST
            result = min(insert_delete, substitute)

            # cost(b[:b_index+1], a[:index+1])
            row[index] = result
            if result < minimum:
                minimum = result
        if minimum > max_cost:
            # Everything in this row is too big, so bail early.
            return max_cost + 1
    return result
```
