## Supplementary software v0.2.1 for "Virtual control arms for paediatric myopia trials: external validation of axial-elongation models": tracemalloc.py

```
from collections.abc import Sequence, Iterable
from functools import total_ordering
import fnmatch
import linecache
import os.path
import pickle

# Import types and functions implemented in C
from _tracemalloc import *
from _tracemalloc import _get_object_traceback, _get_traces


def _format_size(size, sign):
    for unit in ('B', 'KiB', 'MiB', 'GiB', 'TiB'):
        if abs(size) < 100 and unit != 'B':
            # 3 digits (xx.x UNIT)
            if sign:
                return "%+.1f %s" % (size, unit)
            else:
                return "%.1f %s" % (size, unit)
        if abs(size) < 10 * 1024 or unit == 'TiB':
            # 4 or 5 digits (xxxx UNIT)
            if sign:
                return "%+.0f %s" % (size, unit)
            else:
                return "%.0f %s" % (size, unit)
        size /= 1024


class Statistic:
    """
    Statistic difference on memory allocations between two Snapshot instance.
    """

    __slots__ = ('traceback', 'size', 'count')

    def __init__(self, traceback, size, count):
        self.traceback = traceback
        self.size = size
        self.count = count

    def __hash__(self):
        return hash((self.traceback, self.size, self.count))

    def __eq__(self, other):
        if not isinstance(other, Statistic):
            return NotImplemented
        return (self.traceback == other.traceback
                and self.size == other.size
                and self.count == other.count)

    def __str__(self):
        text = ("%s: size=%s, count=%i"
                 % (self.traceback,
                    _format_size(self.size, False),
                    self.count))
        if self.count:
            average = self.size / self.count
            text += ", average=%s" % _format_size(average, False)
        return text

    def __repr__(self):
        return ('<Statistic traceback=%r size=%i count=%i>'
                % (self.traceback, self.size, self.count))

    def _sort_key(self):
        return (self.size, self.count, self.traceback)


class StatisticDiff:
    """
    Statistic difference on memory allocations between an old and a new
    Snapshot instance.
    """
    __slots__ = ('traceback', 'size', 'size_diff', 'count', 'count_diff')

    def __init__(self, traceback, size, size_diff, count, count_diff):
        self.traceback = traceback
        self.size = size
        self.size_diff = size_diff
        self.count = count
        self.count_diff = count_diff

    def __hash__(self):
        return hash((self.traceback, self.size, self.size_diff,
                     self.count, self.count_diff))

    def __eq__(self, other):
        if not isinstance(other, StatisticDiff):
            return NotImplemented
        return (self.traceback == other.traceback
                and self.size == other.size
                and self.size_diff == other.size_diff
                and self.count == other.count
                and self.count_diff == other.count_diff)

    def __str__(self):
        text = ("%s: size=%s (%s), count=%i (%+i)"
                % (self.traceback,
                   _format_size(self.size, False),
                   _format_size(self.size_diff, True),
                   self.count,
                   self.count_diff))
        if self.count:
            average = self.size / self.count
            text += ", average=%s" % _format_size(average, False)
        return text

    def __repr__(self):
        return ('<StatisticDiff traceback=%r size=%i (%+i) count=%i (%+i)>'
                % (self.traceback, self.size, self.size_diff,
                   self.count, self.count_diff))

    def _sort_key(self):
        return (abs(self.size_diff), self.size,
                abs(self.count_diff), self.count,
                self.traceback)


def _compare_grouped_stats(old_group, new_group):
    statistics = []
    for traceback, stat in new_group.items():
        previous = old_group.pop(traceback, None)
        if previous is not None:
            stat = StatisticDiff(traceback,
                                 stat.size, stat.size - previous.size,
                                 stat.count, stat.count - previous.count)
        else:
            stat = StatisticDiff(traceback,
                                 stat.size, stat.size,
                                 stat.count, stat.count)
        statistics.append(stat)

    for traceback, stat in old_group.items():
        stat = StatisticDiff(traceback, 0, -stat.size, 0, -stat.count)
        statistics.append(stat)
    return statistics


@total_ordering
class Frame:
    """
    Frame of a traceback.
    """
    __slots__ = ("_frame",)

    def __init__(self, frame):
        # frame is a tuple: (filename: str, lineno: int)
        self._frame = frame

    @property
    def filename(self):
        return self._frame[0]

    @property
    def lineno(self):
        return self._frame[1]

    def __eq__(self, other):
        if not isinstance(other, Frame):
            return NotImplemented
        return (self._frame == other._frame)

    def __lt__(self, other):
        if not isinstance(other, Frame):
            return NotImplemented
        return (self._frame < other._frame)

    def __hash__(self):
        return hash(self._frame)

    def __str__(self):
        return "%s:%s" % (self.filename, self.lineno)

    def __repr__(self):
        return "<Frame filename=%r lineno=%r>" % (self.filename, self.lineno)


@total_ordering
class Traceback(Sequence):
    """
    Sequence of Frame instances sorted from the oldest frame
    to the most recent frame.
    """
    __slots__ = ("_frames", '_total_nframe')

    def __init__(self, frames, total_nframe=None):
        Sequence.__init__(self)
        # frames is a tuple of frame tuples: see Frame constructor for the
        # format of a frame tuple; it is reversed, because _tracemalloc
        # returns frames sorted from most recent to oldest, but the
        # Python API expects oldest to most recent
        self._frames = tuple(reversed(frames))
        self._total_nframe = total_nframe

    @property
    def total_nframe(self):
        return self._total_nframe

    def __len__(self):
        return len(self._frames)

    def __getitem__(self, index):
        if isinstance(index, slice):
            return tuple(Frame(trace) for trace in self._frames[index])
        else:
            return Frame(self._frames[index])

    def __contains__(self, frame):
        return frame._frame in self._frames

    def __hash__(self):
        return hash(self._frames)

    def __eq__(self, other):
        if not isinstance(other, Traceback):
            return NotImplemented
        return (self._frames == other._frames)

    def __lt__(self, other):
        if not isinstance(other, Traceback):
            return NotImplemented
        return (self._frames < other._frames)

    def __str__(self):
        return str(self[0])

    def __repr__(self):
        s = f"<Traceback {tuple(self)}"
        if self._total_nframe is None:
            s += ">"
        else:
            s += f" total_nframe={self.total_nframe}>"
        return s

    def format(self, limit=None, most_recent_first=False):
        lines = []
        if limit is not None:
            if limit > 0:
                frame_slice = self[-limit:]
            else:
                frame_slice = self[:limit]
        else:
            frame_slice = self

        if most_recent_first:
            frame_slice = reversed(frame_slice)
        for frame in frame_slice:
            lines.append('  File "%s", line %s'
                         % (frame.filename, frame.lineno))
            line = linecache.getline(frame.filename, frame.lineno).strip()
            if line:
                lines.append('    %s' % line)
        return lines


def get_object_traceback(obj):
    """
    Get the traceback where the Python object *obj* was allocated.
    Return a Traceback instance.

    Return None if the tracemalloc module is not tracing memory allocations or
    did not trace the allocation of the object.
    """
    frames = _get_object_traceback(obj)
    if frames is not None:
        return Traceback(frames)
    else:
        return None


class Trace:
    """
    Trace of a memory block.
    """
    __slots__ = ("_trace",)

    def __init__(self, trace):
        # trace is a tuple: (domain: int, size: int, traceback: tuple).
        # See Traceback constructor for the format of the traceback tuple.
        self._trace = trace

    @property
    def domain(self):
        return self._trace[0]

    @property
    def size(self):
        return self._trace[1]

    @property
    def traceback(self):
        return Traceback(*self._trace[2:])

    def __eq__(self, other):
        if not isinstance(other, Trace):
            return NotImplemented
        return (self._trace == other._trace)

    def __hash__(self):
        return hash(self._trace)

    def __str__(self):
        return "%s: %s" % (self.traceback, _format_size(self.size, False))

    def __repr__(self):
        return ("<Trace domain=%s size=%s, traceback=%r>"
                % (self.domain, _format_size(self.size, False), self.traceback))


class _Traces(Sequence):
    def __init__(self, traces):
        Sequence.__init__(self)
        # traces is a tuple of trace tuples: see Trace constructor
        self._traces = traces

    def __len__(self):
        return len(self._traces)

    def __getitem__(self, index):
        if isinstance(index, slice):
            return tuple(Trace(trace) for trace in self._traces[index])
        else:
            return Trace(self._traces[index])

    def __contains__(self, trace):
        return trace._trace in self._traces

    def __eq__(self, other):
        if not isinstance(other, _Traces):
            return NotImplemented
        return (self._traces == other._traces)

    def __repr__(self):
        return "<Traces len=%s>" % len(self)


def _normalize_filename(filename):
    filename = os.path.normcase(filename)
    if filename.endswith('.pyc'):
        filename = filename[:-1]
    return filename


class BaseFilter:
    def __init__(self, inclusive):
        self.inclusive = inclusive

    def _match(self, trace):
        raise NotImplementedError


class Filter(BaseFilter):
    def __init__(self, inclusive, filename_pattern,
                 lineno=None, all_frames=False, domain=None):
        super().__init__(inclusive)
        self.inclusive = inclusive
        self._filename_pattern = _normalize_filename(filename_pattern)
        self.lineno = lineno
        self.all_frames = all_frames
        self.domain = domain

    @property
    def filename_pattern(self):
        return self._filename_pattern

    def _match_frame_impl(self, filename, lineno):
        filename = _normalize_filename(filename)
        if not fnmatch.fnmatch(filename, self._filename_pattern):
            return False
        if self.lineno is None:
            return True
        else:
            return (lineno == self.lineno)

    def _match_frame(self, filename, lineno):
        return self._match_frame_impl(filename, lineno) ^ (not self.inclusive)

    def _match_traceback(self, traceback):
        if self.all_frames:
            if any(self._match_frame_impl(filename, lineno)
                   for filename, lineno in traceback):
                return self.inclusive
            else:
                return (not self.inclusive)
        else:
            filename, lineno = traceback[0]
            return self._match_frame(filename, lineno)

    def _match(self, trace):
        domain, size, traceback, total_nframe = trace
        res = self._match_traceback(traceback)
        if self.domain is not None:
            if self.inclusive:
                return res and (domain == self.domain)
            else:
                return res or (domain != self.domain)
        return res


class DomainFilter(BaseFilter):
    def __init__(self, inclusive, domain):
        super().__init__(inclusive)
        self._domain = domain

    @property
    def domain(self):
        return self._domain

    def _match(self, trace):
        domain, size, traceback, total_nframe = trace
        return (domain == self.domain) ^ (not self.inclusive)


class Snapshot:
    """
    Snapshot of traces of memory blocks allocated by Python.
    """

    def __init__(self, traces, traceback_limit):
        # traces is a tuple of trace tuples: see _Traces constructor for
        # the exact format
        self.traces = _Traces(traces)
        self.traceback_limit = traceback_limit

    def dump(self, filename):
        """
        Write the snapshot into a file.
        """
        with open(filename, "wb") as fp:
            pickle.dump(self, fp, pickle.HIGHEST_PROTOCOL)

    @staticmethod
    def load(filename):
        """
        Load a snapshot from a file.
        """
        with open(filename, "rb") as fp:
            return pickle.load(fp)

    def _filter_trace(self, include_filters, exclude_filters, trace):
        if include_filters:
            if not any(trace_filter._match(trace)
                       for trace_filter in include_filters):
                return False
        if exclude_filters:
            if any(not trace_filter._match(trace)
                   for trace_filter in exclude_filters):
                return False
        return True

    def filter_traces(self, filters):
        """
        Create a new Snapshot instance with a filtered traces sequence, filters
        is a list of Filter or DomainFilter instances.  If filters is an empty
        list, return a new Snapshot instance with a copy of the traces.
        """
        if not isinstance(filters, Iterable):
            raise TypeError("filters must be a list of filters, not %s"
                            % type(filters).__name__)
        if filters:
            include_filters = []
            exclude_filters = []
            for trace_filter in filters:
                if trace_filter.inclusive:
                    include_filters.append(trace_filter)
                else:
                    exclude_filters.append(trace_filter)
            new_traces = [trace for trace in self.traces._traces
                          if self._filter_trace(include_filters,
                                                exclude_filters,
                                                trace)]
        else:
            new_traces = self.traces._traces.copy()
        return Snapshot(new_traces, self.traceback_limit)

    def _group_by(self, key_type, cumulative):
        if key_type not in ('traceback', 'filename', 'lineno'):
            raise ValueError("unknown key_type: %r" % (key_type,))
        if cumulative and key_type not in ('lineno', 'filename'):
            raise ValueError("cumulative mode cannot by used "
                             "with key type %r" % key_type)

        stats = {}
        tracebacks = {}
        if not cumulative:
            for trace in self.traces._traces:
                domain, size, trace_traceback, total_nframe = trace
                try:
                    traceback = tracebacks[trace_traceback]
                except KeyError:
                    if key_type == 'traceback':
                        frames = trace_traceback
                    elif key_type == 'lineno':
                        frames = trace_traceback[:1]
                    else: # key_type == 'filename':
                        frames = ((trace_traceback[0][0], 0),)
                    traceback = Traceback(frames)
                    tracebacks[trace_traceback] = traceback
                try:
                    stat = stats[traceback]
                    stat.size += size
                    stat.count += 1
                except KeyError:
                    stats[traceback] = Statistic(traceback, size, 1)
        else:
            # cumulative statistics
            for trace in self.traces._traces:
                domain, size, trace_traceback, total_nframe = trace
                for frame in trace_traceback:
                    try:
                        traceback = tracebacks[frame]
                    except KeyError:
                        if key_type == 'lineno':
                            frames = (frame,)
                        else: # key_type == 'filename':
                            frames = ((frame[0], 0),)
                        traceback = Traceback(frames)
                        tracebacks[frame] = traceback
                    try:
                        stat = stats[traceback]
                        stat.size += size
                        stat.count += 1
                    except KeyError:
                        stats[traceback] = Statistic(traceback, size, 1)
        return stats

    def statistics(self, key_type, cumulative=False):
        """
        Group statistics by key_type. Return a sorted list of Statistic
        instances.
        """
        grouped = self._group_by(key_type, cumulative)
        statistics = list(grouped.values())
        statistics.sort(reverse=True, key=Statistic._sort_key)
        return statistics

    def compare_to(self, old_snapshot, key_type, cumulative=False):
        """
        Compute the differences with an old snapshot old_snapshot. Get
        statistics as a sorted list of StatisticDiff instances, grouped by
        group_by.
        """
        new_group = self._group_by(key_type, cumulative)
        old_group = old_snapshot._group_by(key_type, cumulative)
        statistics = _compare_grouped_stats(old_group, new_group)
        statistics.sort(reverse=True, key=StatisticDiff._sort_key)
        return statistics


def take_snapshot():
    """
    Take a snapshot of traces of memory blocks allocated by Python.
    """
    if not is_tracing():
        raise RuntimeError("the tracemalloc module must be tracing memory "
                           "allocations to take a snapshot")
    traces = _get_traces()
    traceback_limit = get_traceback_limit()
    return Snapshot(traces, traceback_limit)
```
