## Supplementary software v0.2.1 for "Virtual control arms for paediatric myopia trials: external validation of axial-elongation models": tty.py

```
"""Terminal utilities."""

# Author: Steen Lumholt.

from termios import *

__all__ = ["cfmakeraw", "cfmakecbreak", "setraw", "setcbreak"]

# Indices for termios list.
IFLAG = 0
OFLAG = 1
CFLAG = 2
LFLAG = 3
ISPEED = 4
OSPEED = 5
CC = 6

def cfmakeraw(mode):
    """Make termios mode raw."""
    # Clear all POSIX.1-2017 input mode flags.
    # See chapter 11 "General Terminal Interface"
    # of POSIX.1-2017 Base Definitions.
    mode[IFLAG] &= ~(IGNBRK | BRKINT | IGNPAR | PARMRK | INPCK | ISTRIP |
                     INLCR | IGNCR | ICRNL | IXON | IXANY | IXOFF)

    # Do not post-process output.
    mode[OFLAG] &= ~OPOST

    # Disable parity generation and detection; clear character size mask;
    # let character size be 8 bits.
    mode[CFLAG] &= ~(PARENB | CSIZE)
    mode[CFLAG] |= CS8

    # Clear all POSIX.1-2017 local mode flags.
    mode[LFLAG] &= ~(ECHO | ECHOE | ECHOK | ECHONL | ICANON |
                     IEXTEN | ISIG | NOFLSH | TOSTOP)

    # POSIX.1-2017, 11.1.7 Non-Canonical Mode Input Processing,
    # Case B: MIN>0, TIME=0
    # A pending read shall block until MIN (here 1) bytes are received,
    # or a signal is received.
    mode[CC] = list(mode[CC])
    mode[CC][VMIN] = 1
    mode[CC][VTIME] = 0

def cfmakecbreak(mode):
    """Make termios mode cbreak."""
    # Do not echo characters; disable canonical input.
    mode[LFLAG] &= ~(ECHO | ICANON)

    # POSIX.1-2017, 11.1.7 Non-Canonical Mode Input Processing,
    # Case B: MIN>0, TIME=0
    # A pending read shall block until MIN (here 1) bytes are received,
    # or a signal is received.
    mode[CC] = list(mode[CC])
    mode[CC][VMIN] = 1
    mode[CC][VTIME] = 0

def setraw(fd, when=TCSAFLUSH):
    """Put terminal into raw mode."""
    mode = tcgetattr(fd)
    new = list(mode)
    cfmakeraw(new)
    tcsetattr(fd, when, new)
    return mode

def setcbreak(fd, when=TCSAFLUSH):
    """Put terminal into cbreak mode."""
    mode = tcgetattr(fd)
    new = list(mode)
    cfmakecbreak(new)
    tcsetattr(fd, when, new)
    return mode
```
