## Supplementary software v0.2.1 for "Virtual control arms for paediatric myopia trials: external validation of axial-elongation models": types.py

```
"""
Define names for built-in types that aren't directly accessible as a builtin.
"""

import sys

# Iterators in Python aren't a matter of type but of protocol.  A large
# and changing number of builtin types implement *some* flavor of
# iterator.  Don't check the type!  Use hasattr to check for both
# "__iter__" and "__next__" attributes instead.

def _f(): pass
FunctionType = type(_f)
LambdaType = type(lambda: None)         # Same as FunctionType
CodeType = type(_f.__code__)
MappingProxyType = type(type.__dict__)
SimpleNamespace = type(sys.implementation)

def _cell_factory():
    a = 1
    def f():
        nonlocal a
    return f.__closure__[0]
CellType = type(_cell_factory())

def _g():
    yield 1
GeneratorType = type(_g())

async def _c(): pass
_c = _c()
CoroutineType = type(_c)
_c.close()  # Prevent ResourceWarning

async def _ag():
    yield
_ag = _ag()
AsyncGeneratorType = type(_ag)

class _C:
    def _m(self): pass
MethodType = type(_C()._m)

BuiltinFunctionType = type(len)
BuiltinMethodType = type([].append)     # Same as BuiltinFunctionType

WrapperDescriptorType = type(object.__init__)
MethodWrapperType = type(object().__str__)
MethodDescriptorType = type(str.join)
ClassMethodDescriptorType = type(dict.__dict__['fromkeys'])

ModuleType = type(sys)

try:
    raise TypeError
except TypeError as exc:
    TracebackType = type(exc.__traceback__)
    FrameType = type(exc.__traceback__.tb_frame)

GetSetDescriptorType = type(FunctionType.__code__)
MemberDescriptorType = type(FunctionType.__globals__)

del sys, _f, _g, _C, _c, _ag, _cell_factory  # Not for export


# Provide a PEP 3115 compliant mechanism for class creation
def new_class(name, bases=(), kwds=None, exec_body=None):
    """Create a class object dynamically using the appropriate metaclass."""
    resolved_bases = resolve_bases(bases)
    meta, ns, kwds = prepare_class(name, resolved_bases, kwds)
    if exec_body is not None:
        exec_body(ns)
    if resolved_bases is not bases:
        ns['__orig_bases__'] = bases
    return meta(name, resolved_bases, ns, **kwds)

def resolve_bases(bases):
    """Resolve MRO entries dynamically as specified by PEP 560."""
    new_bases = list(bases)
    updated = False
    shift = 0
    for i, base in enumerate(bases):
        if isinstance(base, type):
            continue
        if not hasattr(base, "__mro_entries__"):
            continue
        new_base = base.__mro_entries__(bases)
        updated = True
        if not isinstance(new_base, tuple):
            raise TypeError("__mro_entries__ must return a tuple")
        else:
            new_bases[i+shift:i+shift+1] = new_base
            shift += len(new_base) - 1
    if not updated:
        return bases
    return tuple(new_bases)

def prepare_class(name, bases=(), kwds=None):
    """Call the __prepare__ method of the appropriate metaclass.

    Returns (metaclass, namespace, kwds) as a 3-tuple

    *metaclass* is the appropriate metaclass
    *namespace* is the prepared class namespace
    *kwds* is an updated copy of the passed in kwds argument with any
    'metaclass' entry removed. If no kwds argument is passed in, this will
    be an empty dict.
    """
    if kwds is None:
        kwds = {}
    else:
        kwds = dict(kwds) # Don't alter the provided mapping
    if 'metaclass' in kwds:
        meta = kwds.pop('metaclass')
    else:
        if bases:
            meta = type(bases[0])
        else:
            meta = type
    if isinstance(meta, type):
        # when meta is a type, we first determine the most-derived metaclass
        # instead of invoking the initial candidate directly
        meta = _calculate_meta(meta, bases)
    if hasattr(meta, '__prepare__'):
        ns = meta.__prepare__(name, bases, **kwds)
    else:
        ns = {}
    return meta, ns, kwds

def _calculate_meta(meta, bases):
    """Calculate the most derived metaclass."""
    winner = meta
    for base in bases:
        base_meta = type(base)
        if issubclass(winner, base_meta):
            continue
        if issubclass(base_meta, winner):
            winner = base_meta
            continue
        # else:
        raise TypeError("metaclass conflict: "
                        "the metaclass of a derived class "
                        "must be a (non-strict) subclass "
                        "of the metaclasses of all its bases")
    return winner


def get_original_bases(cls, /):
    """Return the class's "original" bases prior to modification by `__mro_entries__`.

    Examples::

        from typing import TypeVar, Generic, NamedTuple, TypedDict

        T = TypeVar("T")
        class Foo(Generic[T]): ...
        class Bar(Foo[int], float): ...
        class Baz(list[str]): ...
        Eggs = NamedTuple("Eggs", [("a", int), ("b", str)])
        Spam = TypedDict("Spam", {"a": int, "b": str})

        assert get_original_bases(Bar) == (Foo[int], float)
        assert get_original_bases(Baz) == (list[str],)
        assert get_original_bases(Eggs) == (NamedTuple,)
        assert get_original_bases(Spam) == (TypedDict,)
        assert get_original_bases(int) == (object,)
    """
    try:
        return cls.__dict__.get("__orig_bases__", cls.__bases__)
    except AttributeError:
        raise TypeError(
            f"Expected an instance of type, not {type(cls).__name__!r}"
        ) from None


class DynamicClassAttribute:
    """Route attribute access on a class to __getattr__.

    This is a descriptor, used to define attributes that act differently when
    accessed through an instance and through a class.  Instance access remains
    normal, but access to an attribute through a class will be routed to the
    class's __getattr__ method; this is done by raising AttributeError.

    This allows one to have properties active on an instance, and have virtual
    attributes on the class with the same name.  (Enum used this between Python
    versions 3.4 - 3.9 .)

    Subclass from this to use a different method of accessing virtual attributes
    and still be treated properly by the inspect module. (Enum uses this since
    Python 3.10 .)

    """
    def __init__(self, fget=None, fset=None, fdel=None, doc=None):
        self.fget = fget
        self.fset = fset
        self.fdel = fdel
        # next two lines make DynamicClassAttribute act the same as property
        self.__doc__ = doc or fget.__doc__
        self.overwrite_doc = doc is None
        # support for abstract methods
        self.__isabstractmethod__ = bool(getattr(fget, '__isabstractmethod__', False))

    def __get__(self, instance, ownerclass=None):
        if instance is None:
            if self.__isabstractmethod__:
                return self
            raise AttributeError()
        elif self.fget is None:
            raise AttributeError("unreadable attribute")
        return self.fget(instance)

    def __set__(self, instance, value):
        if self.fset is None:
            raise AttributeError("can't set attribute")
        self.fset(instance, value)

    def __delete__(self, instance):
        if self.fdel is None:
            raise AttributeError("can't delete attribute")
        self.fdel(instance)

    def getter(self, fget):
        fdoc = fget.__doc__ if self.overwrite_doc else None
        result = type(self)(fget, self.fset, self.fdel, fdoc or self.__doc__)
        result.overwrite_doc = self.overwrite_doc
        return result

    def setter(self, fset):
        result = type(self)(self.fget, fset, self.fdel, self.__doc__)
        result.overwrite_doc = self.overwrite_doc
        return result

    def deleter(self, fdel):
        result = type(self)(self.fget, self.fset, fdel, self.__doc__)
        result.overwrite_doc = self.overwrite_doc
        return result


class _GeneratorWrapper:
    # TODO: Implement this in C.
    def __init__(self, gen):
        self.__wrapped = gen
        self.__isgen = gen.__class__ is GeneratorType
        self.__name__ = getattr(gen, '__name__', None)
        self.__qualname__ = getattr(gen, '__qualname__', None)
    def send(self, val):
        return self.__wrapped.send(val)
    def throw(self, tp, *rest):
        return self.__wrapped.throw(tp, *rest)
    def close(self):
        return self.__wrapped.close()
    @property
    def gi_code(self):
        return self.__wrapped.gi_code
    @property
    def gi_frame(self):
        return self.__wrapped.gi_frame
    @property
    def gi_running(self):
        return self.__wrapped.gi_running
    @property
    def gi_yieldfrom(self):
        return self.__wrapped.gi_yieldfrom
    cr_code = gi_code
    cr_frame = gi_frame
    cr_running = gi_running
    cr_await = gi_yieldfrom
    def __next__(self):
        return next(self.__wrapped)
    def __iter__(self):
        if self.__isgen:
            return self.__wrapped
        return self
    __await__ = __iter__

def coroutine(func):
    """Convert regular generator function to a coroutine."""

    if not callable(func):
        raise TypeError('types.coroutine() expects a callable')

    if (func.__class__ is FunctionType and
        getattr(func, '__code__', None).__class__ is CodeType):

        co_flags = func.__code__.co_flags

        # Check if 'func' is a coroutine function.
        # (0x180 == CO_COROUTINE | CO_ITERABLE_COROUTINE)
        if co_flags & 0x180:
            return func

        # Check if 'func' is a generator function.
        # (0x20 == CO_GENERATOR)
        if co_flags & 0x20:
            # TODO: Implement this in C.
            co = func.__code__
            # 0x100 == CO_ITERABLE_COROUTINE
            func.__code__ = co.replace(co_flags=co.co_flags | 0x100)
            return func

    # The following code is primarily to support functions that
    # return generator-like objects (for instance generators
    # compiled with Cython).

    # Delay functools and _collections_abc import for speeding up types import.
    import functools
    import _collections_abc
    @functools.wraps(func)
    def wrapped(*args, **kwargs):
        coro = func(*args, **kwargs)
        if (coro.__class__ is CoroutineType or
            coro.__class__ is GeneratorType and coro.gi_code.co_flags & 0x100):
            # 'coro' is a native coroutine object or an iterable coroutine
            return coro
        if (isinstance(coro, _collections_abc.Generator) and
            not isinstance(coro, _collections_abc.Coroutine)):
            # 'coro' is either a pure Python generator iterator, or it
            # implements collections.abc.Generator (and does not implement
            # collections.abc.Coroutine).
            return _GeneratorWrapper(coro)
        # 'coro' is either an instance of collections.abc.Coroutine or
        # some other object -- pass it through.
        return coro

    return wrapped

GenericAlias = type(list[int])
UnionType = type(int | str)

EllipsisType = type(Ellipsis)
NoneType = type(None)
NotImplementedType = type(NotImplemented)

def __getattr__(name):
    if name == 'CapsuleType':
        import _socket
        return type(_socket.CAPI)
    raise AttributeError(f"module {__name__!r} has no attribute {name!r}")

__all__ = [n for n in globals() if n[:1] != '_']
__all__ += ['CapsuleType']
```
