## Supplementary software v0.2.1 for "Virtual control arms for paediatric myopia trials: external validation of axial-elongation models": typing.py

```
"""
The typing module: Support for gradual typing as defined by PEP 484 and subsequent PEPs.

Among other things, the module includes the following:
* Generic, Protocol, and internal machinery to support generic aliases.
  All subscripted types like X[int], Union[int, str] are generic aliases.
* Various "special forms" that have unique meanings in type annotations:
  NoReturn, Never, ClassVar, Self, Concatenate, Unpack, and others.
* Classes whose instances can be type arguments to generic classes and functions:
  TypeVar, ParamSpec, TypeVarTuple.
* Public helper functions: get_type_hints, overload, cast, final, and others.
* Several protocols to support duck-typing:
  SupportsFloat, SupportsIndex, SupportsAbs, and others.
* Special types: NewType, NamedTuple, TypedDict.
* Deprecated aliases for builtin types and collections.abc ABCs.

Any name not present in __all__ is an implementation detail
that may be changed without notice. Use at your own risk!
"""

from abc import abstractmethod, ABCMeta
import collections
from collections import defaultdict
import collections.abc
import copyreg
import functools
import operator
import sys
import types
from types import WrapperDescriptorType, MethodWrapperType, MethodDescriptorType, GenericAlias

from _typing import (
    _idfunc,
    TypeVar,
    ParamSpec,
    TypeVarTuple,
    ParamSpecArgs,
    ParamSpecKwargs,
    TypeAliasType,
    Generic,
    NoDefault,
)

# Please keep __all__ alphabetized within each category.
__all__ = [
    # Super-special typing primitives.
    'Annotated',
    'Any',
    'Callable',
    'ClassVar',
    'Concatenate',
    'Final',
    'ForwardRef',
    'Generic',
    'Literal',
    'Optional',
    'ParamSpec',
    'Protocol',
    'Tuple',
    'Type',
    'TypeVar',
    'TypeVarTuple',
    'Union',

    # ABCs (from collections.abc).
    'AbstractSet',  # collections.abc.Set.
    'ByteString',
    'Container',
    'ContextManager',
    'Hashable',
    'ItemsView',
    'Iterable',
    'Iterator',
    'KeysView',
    'Mapping',
    'MappingView',
    'MutableMapping',
    'MutableSequence',
    'MutableSet',
    'Sequence',
    'Sized',
    'ValuesView',
    'Awaitable',
    'AsyncIterator',
    'AsyncIterable',
    'Coroutine',
    'Collection',
    'AsyncGenerator',
    'AsyncContextManager',

    # Structural checks, a.k.a. protocols.
    'Reversible',
    'SupportsAbs',
    'SupportsBytes',
    'SupportsComplex',
    'SupportsFloat',
    'SupportsIndex',
    'SupportsInt',
    'SupportsRound',

    # Concrete collection types.
    'ChainMap',
    'Counter',
    'Deque',
    'Dict',
    'DefaultDict',
    'List',
    'OrderedDict',
    'Set',
    'FrozenSet',
    'NamedTuple',  # Not really a type.
    'TypedDict',  # Not really a type.
    'Generator',

    # Other concrete types.
    'BinaryIO',
    'IO',
    'Match',
    'Pattern',
    'TextIO',

    # One-off things.
    'AnyStr',
    'assert_type',
    'assert_never',
    'cast',
    'clear_overloads',
    'dataclass_transform',
    'final',
    'get_args',
    'get_origin',
    'get_overloads',
    'get_protocol_members',
    'get_type_hints',
    'is_protocol',
    'is_typeddict',
    'LiteralString',
    'Never',
    'NewType',
    'no_type_check',
    'no_type_check_decorator',
    'NoDefault',
    'NoReturn',
    'NotRequired',
    'overload',
    'override',
    'ParamSpecArgs',
    'ParamSpecKwargs',
    'ReadOnly',
    'Required',
    'reveal_type',
    'runtime_checkable',
    'Self',
    'Text',
    'TYPE_CHECKING',
    'TypeAlias',
    'TypeGuard',
    'TypeIs',
    'TypeAliasType',
    'Unpack',
]


def _type_convert(arg, module=None, *, allow_special_forms=False):
    """For converting None to type(None), and strings to ForwardRef."""
    if arg is None:
        return type(None)
    if isinstance(arg, str):
        return ForwardRef(arg, module=module, is_class=allow_special_forms)
    return arg


def _type_check(arg, msg, is_argument=True, module=None, *, allow_special_forms=False):
    """Check that the argument is a type, and return it (internal helper).

    As a special case, accept None and return type(None) instead. Also wrap strings
    into ForwardRef instances. Consider several corner cases, for example plain
    special forms like Union are not valid, while Union[int, str] is OK, etc.
    The msg argument is a human-readable error message, e.g.::

        "Union[arg, ...]: arg should be a type."

    We append the repr() of the actual value (truncated to 100 chars).
    """
    invalid_generic_forms = (Generic, Protocol)
    if not allow_special_forms:
        invalid_generic_forms += (ClassVar,)
        if is_argument:
            invalid_generic_forms += (Final,)

    arg = _type_convert(arg, module=module, allow_special_forms=allow_special_forms)
    if (isinstance(arg, _GenericAlias) and
            arg.__origin__ in invalid_generic_forms):
        raise TypeError(f"{arg} is not valid as type argument")
    if arg in (Any, LiteralString, NoReturn, Never, Self, TypeAlias):
        return arg
    if allow_special_forms and arg in (ClassVar, Final):
        return arg
    if isinstance(arg, _SpecialForm) or arg in (Generic, Protocol):
        raise TypeError(f"Plain {arg} is not valid as type argument")
    if type(arg) is tuple:
        raise TypeError(f"{msg} Got {arg!r:.100}.")
    return arg


def _is_param_expr(arg):
    return arg is ... or isinstance(arg,
            (tuple, list, ParamSpec, _ConcatenateGenericAlias))


def _should_unflatten_callable_args(typ, args):
    """Internal helper for munging collections.abc.Callable's __args__.

    The canonical representation for a Callable's __args__ flattens the
    argument types, see https://github.com/python/cpython/issues/86361.

    For example::

        >>> import collections.abc
        >>> P = ParamSpec('P')
        >>> collections.abc.Callable[[int, int], str].__args__ == (int, int, str)
        True
        >>> collections.abc.Callable[P, str].__args__ == (P, str)
        True

    As a result, if we need to reconstruct the Callable from its __args__,
    we need to unflatten it.
    """
    return (
        typ.__origin__ is collections.abc.Callable
        and not (len(args) == 2 and _is_param_expr(args[0]))
    )


def _type_repr(obj):
    """Return the repr() of an object, special-casing types (internal helper).

    If obj is a type, we return a shorter version than the default
    type.__repr__, based on the module and qualified name, which is
    typically enough to uniquely identify a type.  For everything
    else, we fall back on repr(obj).
    """
    # When changing this function, don't forget about
    # `_collections_abc._type_repr`, which does the same thing
    # and must be consistent with this one.
    if isinstance(obj, type):
        if obj.__module__ == 'builtins':
            return obj.__qualname__
        return f'{obj.__module__}.{obj.__qualname__}'
    if obj is ...:
        return '...'
    if isinstance(obj, types.FunctionType):
        return obj.__name__
    if isinstance(obj, tuple):
        # Special case for `repr` of types with `ParamSpec`:
        return '[' + ', '.join(_type_repr(t) for t in obj) + ']'
    return repr(obj)


def _collect_type_parameters(args, *, enforce_default_ordering: bool = True):
    """Collect all type parameters in args
    in order of first appearance (lexicographic order).

    For example::

        >>> P = ParamSpec('P')
        >>> T = TypeVar('T')
        >>> _collect_type_parameters((T, Callable[P, T]))
        (~T, ~P)
    """
    # required type parameter cannot appear after parameter with default
    default_encountered = False
    # or after TypeVarTuple
    type_var_tuple_encountered = False
    parameters = []
    for t in args:
        if isinstance(t, type):
            # We don't want __parameters__ descriptor of a bare Python class.
            pass
        elif isinstance(t, tuple):
            # `t` might be a tuple, when `ParamSpec` is substituted with
            # `[T, int]`, or `[int, *Ts]`, etc.
            for x in t:
                for collected in _collect_type_parameters([x]):
                    if collected not in parameters:
                        parameters.append(collected)
        elif hasattr(t, '__typing_subst__'):
            if t not in parameters:
                if enforce_default_ordering:
                    if type_var_tuple_encountered and t.has_default():
                        raise TypeError('Type parameter with a default'
                                        ' follows TypeVarTuple')

                    if t.has_default():
                        default_encountered = True
                    elif default_encountered:
                        raise TypeError(f'Type parameter {t!r} without a default'
                                        ' follows type parameter with a default')

                parameters.append(t)
        else:
            if _is_unpacked_typevartuple(t):
                type_var_tuple_encountered = True
            for x in getattr(t, '__parameters__', ()):
                if x not in parameters:
                    parameters.append(x)
    return tuple(parameters)


def _check_generic_specialization(cls, arguments):
    """Check correct count for parameters of a generic cls (internal helper).

    This gives a nice error message in case of count mismatch.
    """
    expected_len = len(cls.__parameters__)
    if not expected_len:
        raise TypeError(f"{cls} is not a generic class")
    actual_len = len(arguments)
    if actual_len != expected_len:
        # deal with defaults
        if actual_len < expected_len:
            # If the parameter at index `actual_len` in the parameters list
            # has a default, then all parameters after it must also have
            # one, because we validated as much in _collect_type_parameters().
            # That means that no error needs to be raised here, despite
            # the number of arguments being passed not matching the number
            # of parameters: all parameters that aren't explicitly
            # specialized in this call are parameters with default values.
            if cls.__parameters__[actual_len].has_default():
                return

            expected_len -= sum(p.has_default() for p in cls.__parameters__)
            expect_val = f"at least {expected_len}"
        else:
            expect_val = expected_len

        raise TypeError(f"Too {'many' if actual_len > expected_len else 'few'} arguments"
                        f" for {cls}; actual {actual_len}, expected {expect_val}")


def _unpack_args(*args):
    newargs = []
    for arg in args:
        subargs = getattr(arg, '__typing_unpacked_tuple_args__', None)
        if subargs is not None and not (subargs and subargs[-1] is ...):
            newargs.extend(subargs)
        else:
            newargs.append(arg)
    return newargs

def _deduplicate(params, *, unhashable_fallback=False):
    # Weed out strict duplicates, preserving the first of each occurrence.
    try:
        return dict.fromkeys(params)
    except TypeError:
        if not unhashable_fallback:
            raise
        # Happens for cases like `Annotated[dict, {'x': IntValidator()}]`
        return _deduplicate_unhashable(params)

def _deduplicate_unhashable(unhashable_params):
    new_unhashable = []
    for t in unhashable_params:
        if t not in new_unhashable:
            new_unhashable.append(t)
    return new_unhashable

def _compare_args_orderless(first_args, second_args):
    first_unhashable = _deduplicate_unhashable(first_args)
    second_unhashable = _deduplicate_unhashable(second_args)
    t = list(second_unhashable)
    try:
        for elem in first_unhashable:
            t.remove(elem)
    except ValueError:
        return False
    return not t

def _remove_dups_flatten(parameters):
    """Internal helper for Union creation and substitution.

    Flatten Unions among parameters, then remove duplicates.
    """
    # Flatten out Union[Union[...], ...].
    params = []
    for p in parameters:
        if isinstance(p, (_UnionGenericAlias, types.UnionType)):
            params.extend(p.__args__)
        else:
            params.append(p)

    return tuple(_deduplicate(params, unhashable_fallback=True))


def _flatten_literal_params(parameters):
    """Internal helper for Literal creation: flatten Literals among parameters."""
    params = []
    for p in parameters:
        if isinstance(p, _LiteralGenericAlias):
            params.extend(p.__args__)
        else:
            params.append(p)
    return tuple(params)


_cleanups = []
_caches = {}


def _tp_cache(func=None, /, *, typed=False):
    """Internal wrapper caching __getitem__ of generic types.

    For non-hashable arguments, the original function is used as a fallback.
    """
    def decorator(func):
        # The callback 'inner' references the newly created lru_cache
        # indirectly by performing a lookup in the global '_caches' dictionary.
        # This breaks a reference that can be problematic when combined with
        # C API extensions that leak references to types. See GH-98253.

        cache = functools.lru_cache(typed=typed)(func)
        _caches[func] = cache
        _cleanups.append(cache.cache_clear)
        del cache

        @functools.wraps(func)
        def inner(*args, **kwds):
            try:
                return _caches[func](*args, **kwds)
            except TypeError:
                pass  # All real errors (not unhashable args) are raised below.
            return func(*args, **kwds)
        return inner

    if func is not None:
        return decorator(func)

    return decorator


def _deprecation_warning_for_no_type_params_passed(funcname: str) -> None:
    import warnings

    depr_message = (
        f"Failing to pass a value to the 'type_params' parameter "
        f"of {funcname!r} is deprecated, as it leads to incorrect behaviour "
        f"when calling {funcname} on a stringified annotation "
        f"that references a PEP 695 type parameter. "
        f"It will be disallowed in Python 3.15."
    )
    warnings.warn(depr_message, category=DeprecationWarning, stacklevel=3)


class _Sentinel:
    __slots__ = ()
    def __repr__(self):
        return '<sentinel>'


_sentinel = _Sentinel()


def _eval_type(t, globalns, localns, type_params=_sentinel, *, recursive_guard=frozenset()):
    """Evaluate all forward references in the given type t.

    For use of globalns and localns see the docstring for get_type_hints().
    recursive_guard is used to prevent infinite recursion with a recursive
    ForwardRef.
    """
    if type_params is _sentinel:
        _deprecation_warning_for_no_type_params_passed("typing._eval_type")
        type_params = ()
    if isinstance(t, ForwardRef):
        return t._evaluate(globalns, localns, type_params, recursive_guard=recursive_guard)
    if isinstance(t, (_GenericAlias, GenericAlias, types.UnionType)):
        if isinstance(t, GenericAlias):
            args = tuple(
                ForwardRef(arg) if isinstance(arg, str) else arg
                for arg in t.__args__
            )
            is_unpacked = t.__unpacked__
            if _should_unflatten_callable_args(t, args):
                t = t.__origin__[(args[:-1], args[-1])]
            else:
                t = t.__origin__[args]
            if is_unpacked:
                t = Unpack[t]

        ev_args = tuple(
            _eval_type(
                a, globalns, localns, type_params, recursive_guard=recursive_guard
            )
            for a in t.__args__
        )
        if ev_args == t.__args__:
            return t
        if isinstance(t, GenericAlias):
            return GenericAlias(t.__origin__, ev_args)
        if isinstance(t, types.UnionType):
            return functools.reduce(operator.or_, ev_args)
        else:
            return t.copy_with(ev_args)
    return t


class _Final:
    """Mixin to prohibit subclassing."""

    __slots__ = ('__weakref__',)

    def __init_subclass__(cls, /, *args, **kwds):
        if '_root' not in kwds:
            raise TypeError("Cannot subclass special typing classes")


class _NotIterable:
    """Mixin to prevent iteration, without being compatible with Iterable.

    That is, we could do::

        def __iter__(self): raise TypeError()

    But this would make users of this mixin duck type-compatible with
    collections.abc.Iterable - isinstance(foo, Iterable) would be True.

    Luckily, we can instead prevent iteration by setting __iter__ to None, which
    is treated specially.
    """

    __slots__ = ()
    __iter__ = None


# Internal indicator of special typing constructs.
# See __doc__ instance attribute for specific docs.
class _SpecialForm(_Final, _NotIterable, _root=True):
    __slots__ = ('_name', '__doc__', '_getitem')

    def __init__(self, getitem):
        self._getitem = getitem
        self._name = getitem.__name__
        self.__doc__ = getitem.__doc__

    def __getattr__(self, item):
        if item in {'__name__', '__qualname__'}:
            return self._name

        raise AttributeError(item)

    def __mro_entries__(self, bases):
        raise TypeError(f"Cannot subclass {self!r}")

    def __repr__(self):
        return 'typing.' + self._name

    def __reduce__(self):
        return self._name

    def __call__(self, *args, **kwds):
        raise TypeError(f"Cannot instantiate {self!r}")

    def __or__(self, other):
        return Union[self, other]

    def __ror__(self, other):
        return Union[other, self]

    def __instancecheck__(self, obj):
        raise TypeError(f"{self} cannot be used with isinstance()")

    def __subclasscheck__(self, cls):
        raise TypeError(f"{self} cannot be used with issubclass()")

    @_tp_cache
    def __getitem__(self, parameters):
        return self._getitem(self, parameters)


class _TypedCacheSpecialForm(_SpecialForm, _root=True):
    def __getitem__(self, parameters):
        if not isinstance(parameters, tuple):
            parameters = (parameters,)
        return self._getitem(self, *parameters)


class _AnyMeta(type):
    def __instancecheck__(self, obj):
        if self is Any:
            raise TypeError("typing.Any cannot be used with isinstance()")
        return super().__instancecheck__(obj)

    def __repr__(self):
        if self is Any:
            return "typing.Any"
        return super().__repr__()  # respect to subclasses


class Any(metaclass=_AnyMeta):
    """Special type indicating an unconstrained type.

    - Any is compatible with every type.
    - Any assumed to have all methods.
    - All values assumed to be instances of Any.

    Note that all the above statements are true from the point of view of
    static type checkers. At runtime, Any should not be used with instance
    checks.
    """

    def __new__(cls, *args, **kwargs):
        if cls is Any:
            raise TypeError("Any cannot be instantiated")
        return super().__new__(cls)


@_SpecialForm
def NoReturn(self, parameters):
    """Special type indicating functions that never return.

    Example::

        from typing import NoReturn

        def stop() -> NoReturn:
            raise Exception('no way')

    NoReturn can also be used as a bottom type, a type that
    has no values. Starting in Python 3.11, the Never type should
    be used for this concept instead. Type checkers should treat the two
    equivalently.
    """
    raise TypeError(f"{self} is not subscriptable")

# This is semantically identical to NoReturn, but it is implemented
# separately so that type checkers can distinguish between the two
# if they want.
@_SpecialForm
def Never(self, parameters):
    """The bottom type, a type that has no members.

    This can be used to define a function that should never be
    called, or a function that never returns::

        from typing import Never

        def never_call_me(arg: Never) -> None:
            pass

        def int_or_str(arg: int | str) -> None:
            never_call_me(arg)  # type checker error
            match arg:
                case int():
                    print("It's an int")
                case str():
                    print("It's a str")
                case _:
                    never_call_me(arg)  # OK, arg is of type Never
    """
    raise TypeError(f"{self} is not subscriptable")


@_SpecialForm
def Self(self, parameters):
    """Used to spell the type of "self" in classes.

    Example::

        from typing import Self

        class Foo:
            def return_self(self) -> Self:
                ...
                return self

    This is especially useful for:
        - classmethods that are used as alternative constructors
        - annotating an `__enter__` method which returns self
    """
    raise TypeError(f"{self} is not subscriptable")


@_SpecialForm
def LiteralString(self, parameters):
    """Represents an arbitrary literal string.

    Example::

        from typing import LiteralString

        def run_query(sql: LiteralString) -> None:
            ...

        def caller(arbitrary_string: str, literal_string: LiteralString) -> None:
            run_query("SELECT * FROM students")  # OK
            run_query(literal_string)  # OK
            run_query("SELECT * FROM " + literal_string)  # OK
            run_query(arbitrary_string)  # type checker error
            run_query(  # type checker error
                f"SELECT * FROM students WHERE name = {arbitrary_string}"
            )

    Only string literals and other LiteralStrings are compatible
    with LiteralString. This provides a tool to help prevent
    security issues such as SQL injection.
    """
    raise TypeError(f"{self} is not subscriptable")


@_SpecialForm
def ClassVar(self, parameters):
    """Special type construct to mark class variables.

    An annotation wrapped in ClassVar indicates that a given
    attribute is intended to be used as a class variable and
    should not be set on instances of that class.

    Usage::

        class Starship:
            stats: ClassVar[dict[str, int]] = {} # class variable
            damage: int = 10                     # instance variable

    ClassVar accepts only types and cannot be further subscribed.

    Note that ClassVar is not a class itself, and should not
    be used with isinstance() or issubclass().
    """
    item = _type_check(parameters, f'{self} accepts only single type.', allow_special_forms=True)
    return _GenericAlias(self, (item,))

@_SpecialForm
def Final(self, parameters):
    """Special typing construct to indicate final names to type checkers.

    A final name cannot be re-assigned or overridden in a subclass.

    For example::

        MAX_SIZE: Final = 9000
        MAX_SIZE += 1  # Error reported by type checker

        class Connection:
            TIMEOUT: Final[int] = 10

        class FastConnector(Connection):
            TIMEOUT = 1  # Error reported by type checker

    There is no runtime checking of these properties.
    """
    item = _type_check(parameters, f'{self} accepts only single type.', allow_special_forms=True)
    return _GenericAlias(self, (item,))

@_SpecialForm
def Union(self, parameters):
    """Union type; Union[X, Y] means either X or Y.

    On Python 3.10 and higher, the | operator
    can also be used to denote unions;
    X | Y means the same thing to the type checker as Union[X, Y].

    To define a union, use e.g. Union[int, str]. Details:
    - The arguments must be types and there must be at least one.
    - None as an argument is a special case and is replaced by
      type(None).
    - Unions of unions are flattened, e.g.::

        assert Union[Union[int, str], float] == Union[int, str, float]

    - Unions of a single argument vanish, e.g.::

        assert Union[int] == int  # The constructor actually returns int

    - Redundant arguments are skipped, e.g.::

        assert Union[int, str, int] == Union[int, str]

    - When comparing unions, the argument order is ignored, e.g.::

        assert Union[int, str] == Union[str, int]

    - You cannot subclass or instantiate a union.
    - You can use Optional[X] as a shorthand for Union[X, None].
    """
    if parameters == ():
        raise TypeError("Cannot take a Union of no types.")
    if not isinstance(parameters, tuple):
        parameters = (parameters,)
    msg = "Union[arg, ...]: each arg must be a type."
    parameters = tuple(_type_check(p, msg) for p in parameters)
    parameters = _remove_dups_flatten(parameters)
    if len(parameters) == 1:
        return parameters[0]
    if len(parameters) == 2 and type(None) in parameters:
        return _UnionGenericAlias(self, parameters, name="Optional")
    return _UnionGenericAlias(self, parameters)

def _make_union(left, right):
    """Used from the C implementation of TypeVar.

    TypeVar.__or__ calls this instead of returning types.UnionType
    because we want to allow unions between TypeVars and strings
    (forward references).
    """
    return Union[left, right]

@_SpecialForm
def Optional(self, parameters):
    """Optional[X] is equivalent to Union[X, None]."""
    arg = _type_check(parameters, f"{self} requires a single type.")
    return Union[arg, type(None)]

@_TypedCacheSpecialForm
@_tp_cache(typed=True)
def Literal(self, *parameters):
    """Special typing form to define literal types (a.k.a. value types).

    This form can be used to indicate to type checkers that the corresponding
    variable or function parameter has a value equivalent to the provided
    literal (or one of several literals)::

        def validate_simple(data: Any) -> Literal[True]:  # always returns True
            ...

        MODE = Literal['r', 'rb', 'w', 'wb']
        def open_helper(file: str, mode: MODE) -> str:
            ...

        open_helper('/some/path', 'r')  # Passes type check
        open_helper('/other/path', 'typo')  # Error in type checker

    Literal[...] cannot be subclassed. At runtime, an arbitrary value
    is allowed as type argument to Literal[...], but type checkers may
    impose restrictions.
    """
    # There is no '_type_check' call because arguments to Literal[...] are
    # values, not types.
    parameters = _flatten_literal_params(parameters)

    try:
        parameters = tuple(p for p, _ in _deduplicate(list(_value_and_type_iter(parameters))))
    except TypeError:  # unhashable parameters
        pass

    return _LiteralGenericAlias(self, parameters)


@_SpecialForm
def TypeAlias(self, parameters):
    """Special form for marking type aliases.

    Use TypeAlias to indicate that an assignment should
    be recognized as a proper type alias definition by type
    checkers.

    For example::

        Predicate: TypeAlias = Callable[..., bool]

    It's invalid when used anywhere except as in the example above.
    """
    raise TypeError(f"{self} is not subscriptable")


@_SpecialForm
def Concatenate(self, parameters):
    """Special form for annotating higher-order functions.

    ``Concatenate`` can be used in conjunction with ``ParamSpec`` and
    ``Callable`` to represent a higher-order function which adds, removes or
    transforms the parameters of a callable.

    For example::

        Callable[Concatenate[int, P], int]

    See PEP 612 for detailed information.
    """
    if parameters == ():
        raise TypeError("Cannot take a Concatenate of no types.")
    if not isinstance(parameters, tuple):
        parameters = (parameters,)
    if not (parameters[-1] is ... or isinstance(parameters[-1], ParamSpec)):
        raise TypeError("The last parameter to Concatenate should be a "
                        "ParamSpec variable or ellipsis.")
    msg = "Concatenate[arg, ...]: each arg must be a type."
    parameters = (*(_type_check(p, msg) for p in parameters[:-1]), parameters[-1])
    return _ConcatenateGenericAlias(self, parameters)


@_SpecialForm
def TypeGuard(self, parameters):
    """Special typing construct for marking user-defined type predicate functions.

    ``TypeGuard`` can be used to annotate the return type of a user-defined
    type predicate function.  ``TypeGuard`` only accepts a single type argument.
    At runtime, functions marked this way should return a boolean.

    ``TypeGuard`` aims to benefit *type narrowing* -- a technique used by static
    type checkers to determine a more precise type of an expression within a
    program's code flow.  Usually type narrowing is done by analyzing
    conditional code flow and applying the narrowing to a block of code.  The
    conditional expression here is sometimes referred to as a "type predicate".

    Sometimes it would be convenient to use a user-defined boolean function
    as a type predicate.  Such a function should use ``TypeGuard[...]`` or
    ``TypeIs[...]`` as its return type to alert static type checkers to
    this intention. ``TypeGuard`` should be used over ``TypeIs`` when narrowing
    from an incompatible type (e.g., ``list[object]`` to ``list[int]``) or when
    the function does not return ``True`` for all instances of the narrowed type.

    Using  ``-> TypeGuard[NarrowedType]`` tells the static type checker that
    for a given function:

    1. The return value is a boolean.
    2. If the return value is ``True``, the type of its argument
       is ``NarrowedType``.

    For example::

         def is_str_list(val: list[object]) -> TypeGuard[list[str]]:
             '''Determines whether all objects in the list are strings'''
             return all(isinstance(x, str) for x in val)

         def func1(val: list[object]):
             if is_str_list(val):
                 # Type of ``val`` is narrowed to ``list[str]``.
                 print(" ".join(val))
             else:
                 # Type of ``val`` remains as ``list[object]``.
                 print("Not a list of strings!")

    Strict type narrowing is not enforced -- ``TypeB`` need not be a narrower
    form of ``TypeA`` (it can even be a wider form) and this may lead to
    type-unsafe results.  The main reason is to allow for things like
    narrowing ``list[object]`` to ``list[str]`` even though the latter is not
    a subtype of the former, since ``list`` is invariant.  The responsibility of
    writing type-safe type predicates is left to the user.

    ``TypeGuard`` also works with type variables.  For more information, see
    PEP 647 (User-Defined Type Guards).
    """
    item = _type_check(parameters, f'{self} accepts only single type.')
    return _GenericAlias(self, (item,))


@_SpecialForm
def TypeIs(self, parameters):
    """Special typing construct for marking user-defined type predicate functions.

    ``TypeIs`` can be used to annotate the return type of a user-defined
    type predicate function.  ``TypeIs`` only accepts a single type argument.
    At runtime, functions marked this way should return a boolean and accept
    at least one argument.

    ``TypeIs`` aims to benefit *type narrowing* -- a technique used by static
    type checkers to determine a more precise type of an expression within a
    program's code flow.  Usually type narrowing is done by analyzing
    conditional code flow and applying the narrowing to a block of code.  The
    conditional expression here is sometimes referred to as a "type predicate".

    Sometimes it would be convenient to use a user-defined boolean function
    as a type predicate.  Such a function should use ``TypeIs[...]`` or
    ``TypeGuard[...]`` as its return type to alert static type checkers to
    this intention.  ``TypeIs`` usually has more intuitive behavior than
    ``TypeGuard``, but it cannot be used when the input and output types
    are incompatible (e.g., ``list[object]`` to ``list[int]``) or when the
    function does not return ``True`` for all instances of the narrowed type.

    Using  ``-> TypeIs[NarrowedType]`` tells the static type checker that for
    a given function:

    1. The return value is a boolean.
    2. If the return value is ``True``, the type of its argument
       is the intersection of the argument's original type and
       ``NarrowedType``.
    3. If the return value is ``False``, the type of its argument
       is narrowed to exclude ``NarrowedType``.

    For example::

        from typing import assert_type, final, TypeIs

        class Parent: pass
        class Child(Parent): pass
        @final
        class Unrelated: pass

        def is_parent(val: object) -> TypeIs[Parent]:
            return isinstance(val, Parent)

        def run(arg: Child | Unrelated):
            if is_parent(arg):
                # Type of ``arg`` is narrowed to the intersection
                # of ``Parent`` and ``Child``, which is equivalent to
                # ``Child``.
                assert_type(arg, Child)
            else:
                # Type of ``arg`` is narrowed to exclude ``Parent``,
                # so only ``Unrelated`` is left.
                assert_type(arg, Unrelated)

    The type inside ``TypeIs`` must be consistent with the type of the
    function's argument; if it is not, static type checkers will raise
    an error.  An incorrectly written ``TypeIs`` function can lead to
    unsound behavior in the type system; it is the user's responsibility
    to write such functions in a type-safe manner.

    ``TypeIs`` also works with type variables.  For more information, see
    PEP 742 (Narrowing types with ``TypeIs``).
    """
    item = _type_check(parameters, f'{self} accepts only single type.')
    return _GenericAlias(self, (item,))


class ForwardRef(_Final, _root=True):
    """Internal wrapper to hold a forward reference."""

    __slots__ = ('__forward_arg__', '__forward_code__',
                 '__forward_evaluated__', '__forward_value__',
                 '__forward_is_argument__', '__forward_is_class__',
                 '__forward_module__')

    def __init__(self, arg, is_argument=True, module=None, *, is_class=False):
        if not isinstance(arg, str):
            raise TypeError(f"Forward reference must be a string -- got {arg!r}")

        # If we do `def f(*args: *Ts)`, then we'll have `arg = '*Ts'`.
        # Unfortunately, this isn't a valid expression on its own, so we
        # do the unpacking manually.
        if arg.startswith('*'):
            arg_to_compile = f'({arg},)[0]'  # E.g. (*Ts,)[0] or (*tuple[int, int],)[0]
        else:
            arg_to_compile = arg
        try:
            code = compile(arg_to_compile, '<string>', 'eval')
        except SyntaxError:
            raise SyntaxError(f"Forward reference must be an expression -- got {arg!r}")

        self.__forward_arg__ = arg
        self.__forward_code__ = code
        self.__forward_evaluated__ = False
        self.__forward_value__ = None
        self.__forward_is_argument__ = is_argument
        self.__forward_is_class__ = is_class
        self.__forward_module__ = module

    def _evaluate(self, globalns, localns, type_params=_sentinel, *, recursive_guard):
        if type_params is _sentinel:
            _deprecation_warning_for_no_type_params_passed("typing.ForwardRef._evaluate")
            type_params = ()
        if self.__forward_arg__ in recursive_guard:
            return self
        if not self.__forward_evaluated__ or localns is not globalns:
            if globalns is None and localns is None:
                globalns = localns = {}
            elif globalns is None:
                globalns = localns
            elif localns is None:
                localns = globalns
            if self.__forward_module__ is not None:
                globalns = getattr(
                    sys.modules.get(self.__forward_module__, None), '__dict__', globalns
                )

            # type parameters require some special handling,
            # as they exist in their own scope
            # but `eval()` does not have a dedicated parameter for that scope.
            # For classes, names in type parameter scopes should override
            # names in the global scope (which here are called `localns`!),
            # but should in turn be overridden by names in the class scope
            # (which here are called `globalns`!)
            if type_params:
                globalns, localns = dict(globalns), dict(localns)
                for param in type_params:
                    param_name = param.__name__
                    if not self.__forward_is_class__ or param_name not in globalns:
                        globalns[param_name] = param
                        localns.pop(param_name, None)

            type_ = _type_check(
                eval(self.__forward_code__, globalns, localns),
                "Forward references must evaluate to types.",
                is_argument=self.__forward_is_argument__,
                allow_special_forms=self.__forward_is_class__,
            )
            self.__forward_value__ = _eval_type(
                type_,
                globalns,
                localns,
                type_params,
                recursive_guard=(recursive_guard | {self.__forward_arg__}),
            )
            self.__forward_evaluated__ = True
        return self.__forward_value__

    def __eq__(self, other):
        if not isinstance(other, ForwardRef):
            return NotImplemented
        if self.__forward_evaluated__ and other.__forward_evaluated__:
            return (self.__forward_arg__ == other.__forward_arg__ and
                    self.__forward_value__ == other.__forward_value__)
        return (self.__forward_arg__ == other.__forward_arg__ and
                self.__forward_module__ == other.__forward_module__)

    def __hash__(self):
        return hash((self.__forward_arg__, self.__forward_module__))

    def __or__(self, other):
        return Union[self, other]

    def __ror__(self, other):
        return Union[other, self]

    def __repr__(self):
        if self.__forward_module__ is None:
            module_repr = ''
        else:
            module_repr = f', module={self.__forward_module__!r}'
        return f'ForwardRef({self.__forward_arg__!r}{module_repr})'


def _is_unpacked_typevartuple(x: Any) -> bool:
    return ((not isinstance(x, type)) and
            getattr(x, '__typing_is_unpacked_typevartuple__', False))


def _is_typevar_like(x: Any) -> bool:
    return isinstance(x, (TypeVar, ParamSpec)) or _is_unpacked_typevartuple(x)


def _typevar_subst(self, arg):
    msg = "Parameters to generic types must be types."
    arg = _type_check(arg, msg, is_argument=True)
    if ((isinstance(arg, _GenericAlias) and arg.__origin__ is Unpack) or
        (isinstance(arg, GenericAlias) and getattr(arg, '__unpacked__', False))):
        raise TypeError(f"{arg} is not valid as type argument")
    return arg


def _typevartuple_prepare_subst(self, alias, args):
    params = alias.__parameters__
    typevartuple_index = params.index(self)
    for param in params[typevartuple_index + 1:]:
        if isinstance(param, TypeVarTuple):
            raise TypeError(f"More than one TypeVarTuple parameter in {alias}")

    alen = len(args)
    plen = len(params)
    left = typevartuple_index
    right = plen - typevartuple_index - 1
    var_tuple_index = None
    fillarg = None
    for k, arg in enumerate(args):
        if not isinstance(arg, type):
            subargs = getattr(arg, '__typing_unpacked_tuple_args__', None)
            if subargs and len(subargs) == 2 and subargs[-1] is ...:
                if var_tuple_index is not None:
                    raise TypeError("More than one unpacked arbitrary-length tuple argument")
                var_tuple_index = k
                fillarg = subargs[0]
    if var_tuple_index is not None:
        left = min(left, var_tuple_index)
        right = min(right, alen - var_tuple_index - 1)
    elif left + right > alen:
        raise TypeError(f"Too few arguments for {alias};"
                        f" actual {alen}, expected at least {plen-1}")
    if left == alen - right and self.has_default():
        replacement = _unpack_args(self.__default__)
    else:
        replacement = args[left: alen - right]

    return (
        *args[:left],
        *([fillarg]*(typevartuple_index - left)),
        replacement,
        *([fillarg]*(plen - right - left - typevartuple_index - 1)),
        *args[alen - right:],
    )


def _paramspec_subst(self, arg):
    if isinstance(arg, (list, tuple)):
        arg = tuple(_type_check(a, "Expected a type.") for a in arg)
    elif not _is_param_expr(arg):
        raise TypeError(f"Expected a list of types, an ellipsis, "
                        f"ParamSpec, or Concatenate. Got {arg}")
    return arg


def _paramspec_prepare_subst(self, alias, args):
    params = alias.__parameters__
    i = params.index(self)
    if i == len(args) and self.has_default():
        args = [*args, self.__default__]
    if i >= len(args):
        raise TypeError(f"Too few arguments for {alias}")
    # Special case where Z[[int, str, bool]] == Z[int, str, bool] in PEP 612.
    if len(params) == 1 and not _is_param_expr(args[0]):
        assert i == 0
        args = (args,)
    # Convert lists to tuples to help other libraries cache the results.
    elif isinstance(args[i], list):
        args = (*args[:i], tuple(args[i]), *args[i+1:])
    return args


@_tp_cache
def _generic_class_getitem(cls, args):
    """Parameterizes a generic class.

    At least, parameterizing a generic class is the *main* thing this method
    does. For example, for some generic class `Foo`, this is called when we
    do `Foo[int]` - there, with `cls=Foo` and `args=int`.

    However, note that this method is also called when defining generic
    classes in the first place with `class Foo(Generic[T]): ...`.
    """
    if not isinstance(args, tuple):
        args = (args,)

    args = tuple(_type_convert(p) for p in args)
    is_generic_or_protocol = cls in (Generic, Protocol)

    if is_generic_or_protocol:
        # Generic and Protocol can only be subscripted with unique type variables.
        if not args:
            raise TypeError(
                f"Parameter list to {cls.__qualname__}[...] cannot be empty"
            )
        if not all(_is_typevar_like(p) for p in args):
            raise TypeError(
                f"Parameters to {cls.__name__}[...] must all be type variables "
                f"or parameter specification variables.")
        if len(set(args)) != len(args):
            raise TypeError(
                f"Parameters to {cls.__name__}[...] must all be unique")
    else:
        # Subscripting a regular Generic subclass.
        for param in cls.__parameters__:
            prepare = getattr(param, '__typing_prepare_subst__', None)
            if prepare is not None:
                args = prepare(cls, args)
        _check_generic_specialization(cls, args)

        new_args = []
        for param, new_arg in zip(cls.__parameters__, args):
            if isinstance(param, TypeVarTuple):
                new_args.extend(new_arg)
            else:
                new_args.append(new_arg)
        args = tuple(new_args)

    return _GenericAlias(cls, args)


def _generic_init_subclass(cls, *args, **kwargs):
    super(Generic, cls).__init_subclass__(*args, **kwargs)
    tvars = []
    if '__orig_bases__' in cls.__dict__:
        error = Generic in cls.__orig_bases__
    else:
        error = (Generic in cls.__bases__ and
                    cls.__name__ != 'Protocol' and
                    type(cls) != _TypedDictMeta)
    if error:
        raise TypeError("Cannot inherit from plain Generic")
    if '__orig_bases__' in cls.__dict__:
        tvars = _collect_type_parameters(cls.__orig_bases__)
        # Look for Generic[T1, ..., Tn].
        # If found, tvars must be a subset of it.
        # If not found, tvars is it.
        # Also check for and reject plain Generic,
        # and reject multiple Generic[...].
        gvars = None
        for base in cls.__orig_bases__:
            if (isinstance(base, _GenericAlias) and
                    base.__origin__ is Generic):
                if gvars is not None:
                    raise TypeError(
                        "Cannot inherit from Generic[...] multiple times.")
                gvars = base.__parameters__
        if gvars is not None:
            tvarset = set(tvars)
            gvarset = set(gvars)
            if not tvarset <= gvarset:
                s_vars = ', '.join(str(t) for t in tvars if t not in gvarset)
                s_args = ', '.join(str(g) for g in gvars)
                raise TypeError(f"Some type variables ({s_vars}) are"
                                f" not listed in Generic[{s_args}]")
            tvars = gvars
    cls.__parameters__ = tuple(tvars)


def _is_dunder(attr):
    return attr.startswith('__') and attr.endswith('__')

class _BaseGenericAlias(_Final, _root=True):
    """The central part of the internal API.

    This represents a generic version of type 'origin' with type arguments 'params'.
    There are two kind of these aliases: user defined and special. The special ones
    are wrappers around builtin collections and ABCs in collections.abc. These must
    have 'name' always set. If 'inst' is False, then the alias can't be instantiated;
    this is used by e.g. typing.List and typing.Dict.
    """

    def __init__(self, origin, *, inst=True, name=None):
        self._inst = inst
        self._name = name
        self.__origin__ = origin
        self.__slots__ = None  # This is not documented.

    def __call__(self, *args, **kwargs):
        if not self._inst:
            raise TypeError(f"Type {self._name} cannot be instantiated; "
                            f"use {self.__origin__.__name__}() instead")
        result = self.__origin__(*args, **kwargs)
        try:
            result.__orig_class__ = self
        # Some objects raise TypeError (or something even more exotic)
        # if you try to set attributes on them; we guard against that here
        except Exception:
            pass
        return result

    def __mro_entries__(self, bases):
        res = []
        if self.__origin__ not in bases:
            res.append(self.__origin__)

        # Check if any base that occurs after us in `bases` is either itself a
        # subclass of Generic, or something which will add a subclass of Generic
        # to `__bases__` via its `__mro_entries__`. If not, add Generic
        # ourselves. The goal is to ensure that Generic (or a subclass) will
        # appear exactly once in the final bases tuple. If we let it appear
        # multiple times, we risk "can't form a consistent MRO" errors.
        i = bases.index(self)
        for b in bases[i+1:]:
            if isinstance(b, _BaseGenericAlias):
                break
            if not isinstance(b, type):
                meth = getattr(b, "__mro_entries__", None)
                new_bases = meth(bases) if meth else None
                if (
                    isinstance(new_bases, tuple) and
                    any(
                        isinstance(b2, type) and issubclass(b2, Generic)
                        for b2 in new_bases
                    )
                ):
                    break
            elif issubclass(b, Generic):
                break
        else:
            res.append(Generic)
        return tuple(res)

    def __getattr__(self, attr):
        if attr in {'__name__', '__qualname__'}:
            return self._name or self.__origin__.__name__

        # We are careful for copy and pickle.
        # Also for simplicity we don't relay any dunder names
        if '__origin__' in self.__dict__ and not _is_dunder(attr):
            return getattr(self.__origin__, attr)
        raise AttributeError(attr)

    def __setattr__(self, attr, val):
        if _is_dunder(attr) or attr in {'_name', '_inst', '_nparams', '_defaults'}:
            super().__setattr__(attr, val)
        else:
            setattr(self.__origin__, attr, val)

    def __instancecheck__(self, obj):
        return self.__subclasscheck__(type(obj))

    def __subclasscheck__(self, cls):
        raise TypeError("Subscripted generics cannot be used with"
                        " class and instance checks")

    def __dir__(self):
        return list(set(super().__dir__()
                + [attr for attr in dir(self.__origin__) if not _is_dunder(attr)]))


# Special typing constructs Union, Optional, Generic, Callable and Tuple
# use three special attributes for internal bookkeeping of generic types:
# * __parameters__ is a tuple of unique free type parameters of a generic
#   type, for example, Dict[T, T].__parameters__ == (T,);
# * __origin__ keeps a reference to a type that was subscripted,
#   e.g., Union[T, int].__origin__ == Union, or the non-generic version of
#   the type.
# * __args__ is a tuple of all arguments used in subscripting,
#   e.g., Dict[T, int].__args__ == (T, int).


class _GenericAlias(_BaseGenericAlias, _root=True):
    # The type of parameterized generics.
    #
    # That is, for example, `type(List[int])` is `_GenericAlias`.
    #
    # Objects which are instances of this class include:
    # * Parameterized container types, e.g. `Tuple[int]`, `List[int]`.
    #  * Note that native container types, e.g. `tuple`, `list`, use
    #    `types.GenericAlias` instead.
    # * Parameterized classes:
    #     class C[T]: pass
    #     # C[int] is a _GenericAlias
    # * `Callable` aliases, generic `Callable` aliases, and
    #   parameterized `Callable` aliases:
    #     T = TypeVar('T')
    #     # _CallableGenericAlias inherits from _GenericAlias.
    #     A = Callable[[], None]  # _CallableGenericAlias
    #     B = Callable[[T], None]  # _CallableGenericAlias
    #     C = B[int]  # _CallableGenericAlias
    # * Parameterized `Final`, `ClassVar`, `TypeGuard`, and `TypeIs`:
    #     # All _GenericAlias
    #     Final[int]
    #     ClassVar[float]
    #     TypeGuard[bool]
    #     TypeIs[range]

    def __init__(self, origin, args, *, inst=True, name=None):
        super().__init__(origin, inst=inst, name=name)
        if not isinstance(args, tuple):
            args = (args,)
        self.__args__ = tuple(... if a is _TypingEllipsis else
                              a for a in args)
        enforce_default_ordering = origin in (Generic, Protocol)
        self.__parameters__ = _collect_type_parameters(
            args,
            enforce_default_ordering=enforce_default_ordering,
        )
        if not name:
            self.__module__ = origin.__module__

    def __eq__(self, other):
        if not isinstance(other, _GenericAlias):
            return NotImplemented
        return (self.__origin__ == other.__origin__
                and self.__args__ == other.__args__)

    def __hash__(self):
        return hash((self.__origin__, self.__args__))

    def __or__(self, right):
        return Union[self, right]

    def __ror__(self, left):
        return Union[left, self]

    @_tp_cache
    def __getitem__(self, args):
        # Parameterizes an already-parameterized object.
        #
        # For example, we arrive here doing something like:
        #   T1 = TypeVar('T1')
        #   T2 = TypeVar('T2')
        #   T3 = TypeVar('T3')
        #   class A(Generic[T1]): pass
        #   B = A[T2]  # B is a _GenericAlias
        #   C = B[T3]  # Invokes _GenericAlias.__getitem__
        #
        # We also arrive here when parameterizing a generic `Callable` alias:
        #   T = TypeVar('T')
        #   C = Callable[[T], None]
        #   C[int]  # Invokes _GenericAlias.__getitem__

        if self.__origin__ in (Generic, Protocol):
            # Can't subscript Generic[...] or Protocol[...].
            raise TypeError(f"Cannot subscript already-subscripted {self}")
        if not self.__parameters__:
            raise TypeError(f"{self} is not a generic class")

        # Preprocess `args`.
        if not isinstance(args, tuple):
            args = (args,)
        args = _unpack_args(*(_type_convert(p) for p in args))
        new_args = self._determine_new_args(args)
        r = self.copy_with(new_args)
        return r

    def _determine_new_args(self, args):
        # Determines new __args__ for __getitem__.
        #
        # For example, suppose we had:
        #   T1 = TypeVar('T1')
        #   T2 = TypeVar('T2')
        #   class A(Generic[T1, T2]): pass
        #   T3 = TypeVar('T3')
        #   B = A[int, T3]
        #   C = B[str]
        # `B.__args__` is `(int, T3)`, so `C.__args__` should be `(int, str)`.
        # Unfortunately, this is harder than it looks, because if `T3` is
        # anything more exotic than a plain `TypeVar`, we need to consider
        # edge cases.

        params = self.__parameters__
        # In the example above, this would be {T3: str}
        for param in params:
            prepare = getattr(param, '__typing_prepare_subst__', None)
            if prepare is not None:
                args = prepare(self, args)
        alen = len(args)
        plen = len(params)
        if alen != plen:
            raise TypeError(f"Too {'many' if alen > plen else 'few'} arguments for {self};"
                            f" actual {alen}, expected {plen}")
        new_arg_by_param = dict(zip(params, args))
        return tuple(self._make_substitution(self.__args__, new_arg_by_param))

    def _make_substitution(self, args, new_arg_by_param):
        """Create a list of new type arguments."""
        new_args = []
        for old_arg in args:
            if isinstance(old_arg, type):
                new_args.append(old_arg)
                continue

            substfunc = getattr(old_arg, '__typing_subst__', None)
            if substfunc:
                new_arg = substfunc(new_arg_by_param[old_arg])
            else:
                subparams = getattr(old_arg, '__parameters__', ())
                if not subparams:
                    new_arg = old_arg
                else:
                    subargs = []
                    for x in subparams:
                        if isinstance(x, TypeVarTuple):
                            subargs.extend(new_arg_by_param[x])
                        else:
                            subargs.append(new_arg_by_param[x])
                    new_arg = old_arg[tuple(subargs)]

            if self.__origin__ == collections.abc.Callable and isinstance(new_arg, tuple):
                # Consider the following `Callable`.
                #   C = Callable[[int], str]
                # Here, `C.__args__` should be (int, str) - NOT ([int], str).
                # That means that if we had something like...
                #   P = ParamSpec('P')
                #   T = TypeVar('T')
                #   C = Callable[P, T]
                #   D = C[[int, str], float]
                # ...we need to be careful; `new_args` should end up as
                # `(int, str, float)` rather than `([int, str], float)`.
                new_args.extend(new_arg)
            elif _is_unpacked_typevartuple(old_arg):
                # Consider the following `_GenericAlias`, `B`:
                #   class A(Generic[*Ts]): ...
                #   B = A[T, *Ts]
                # If we then do:
                #   B[float, int, str]
                # The `new_arg` corresponding to `T` will be `float`, and the
                # `new_arg` corresponding to `*Ts` will be `(int, str)`. We
                # should join all these types together in a flat list
                # `(float, int, str)` - so again, we should `extend`.
                new_args.extend(new_arg)
            elif isinstance(old_arg, tuple):
                # Corner case:
                #    P = ParamSpec('P')
                #    T = TypeVar('T')
                #    class Base(Generic[P]): ...
                # Can be substituted like this:
                #    X = Base[[int, T]]
                # In this case, `old_arg` will be a tuple:
                new_args.append(
                    tuple(self._make_substitution(old_arg, new_arg_by_param)),
                )
            else:
                new_args.append(new_arg)
        return new_args

    def copy_with(self, args):
        return self.__class__(self.__origin__, args, name=self._name, inst=self._inst)

    def __repr__(self):
        if self._name:
            name = 'typing.' + self._name
        else:
            name = _type_repr(self.__origin__)
        if self.__args__:
            args = ", ".join([_type_repr(a) for a in self.__args__])
        else:
            # To ensure the repr is eval-able.
            args = "()"
        return f'{name}[{args}]'

    def __reduce__(self):
        if self._name:
            origin = globals()[self._name]
        else:
            origin = self.__origin__
        args = tuple(self.__args__)
        if len(args) == 1 and not isinstance(args[0], tuple):
            args, = args
        return operator.getitem, (origin, args)

    def __mro_entries__(self, bases):
        if isinstance(self.__origin__, _SpecialForm):
            raise TypeError(f"Cannot subclass {self!r}")

        if self._name:  # generic version of an ABC or built-in class
            return super().__mro_entries__(bases)
        if self.__origin__ is Generic:
            if Protocol in bases:
                return ()
            i = bases.index(self)
            for b in bases[i+1:]:
                if isinstance(b, _BaseGenericAlias) and b is not self:
                    return ()
        return (self.__origin__,)

    def __iter__(self):
        yield Unpack[self]


# _nparams is the number of accepted parameters, e.g. 0 for Hashable,
# 1 for List and 2 for Dict.  It may be -1 if variable number of
# parameters are accepted (needs custom __getitem__).

class _SpecialGenericAlias(_NotIterable, _BaseGenericAlias, _root=True):
    def __init__(self, origin, nparams, *, inst=True, name=None, defaults=()):
        if name is None:
            name = origin.__name__
        super().__init__(origin, inst=inst, name=name)
        self._nparams = nparams
        self._defaults = defaults
        if origin.__module__ == 'builtins':
            self.__doc__ = f'A generic version of {origin.__qualname__}.'
        else:
            self.__doc__ = f'A generic version of {origin.__module__}.{origin.__qualname__}.'

    @_tp_cache
    def __getitem__(self, params):
        if not isinstance(params, tuple):
            params = (params,)
        msg = "Parameters to generic types must be types."
        params = tuple(_type_check(p, msg) for p in params)
        if (self._defaults
            and len(params) < self._nparams
            and len(params) + len(self._defaults) >= self._nparams
        ):
            params = (*params, *self._defaults[len(params) - self._nparams:])
        actual_len = len(params)

        if actual_len != self._nparams:
            if self._defaults:
                expected = f"at least {self._nparams - len(self._defaults)}"
            else:
                expected = str(self._nparams)
            if not self._nparams:
                raise TypeError(f"{self} is not a generic class")
            raise TypeError(f"Too {'many' if actual_len > self._nparams else 'few'} arguments for {self};"
                            f" actual {actual_len}, expected {expected}")
        return self.copy_with(params)

    def copy_with(self, params):
        return _GenericAlias(self.__origin__, params,
                             name=self._name, inst=self._inst)

    def __repr__(self):
        return 'typing.' + self._name

    def __subclasscheck__(self, cls):
        if isinstance(cls, _SpecialGenericAlias):
            return issubclass(cls.__origin__, self.__origin__)
        if not isinstance(cls, _GenericAlias):
            return issubclass(cls, self.__origin__)
        return super().__subclasscheck__(cls)

    def __reduce__(self):
        return self._name

    def __or__(self, right):
        return Union[self, right]

    def __ror__(self, left):
        return Union[left, self]


class _DeprecatedGenericAlias(_SpecialGenericAlias, _root=True):
    def __init__(
        self, origin, nparams, *, removal_version, inst=True, name=None
    ):
        super().__init__(origin, nparams, inst=inst, name=name)
        self._removal_version = removal_version

    def __instancecheck__(self, inst):
        import warnings
        warnings._deprecated(
            f"{self.__module__}.{self._name}", remove=self._removal_version
        )
        return super().__instancecheck__(inst)


class _CallableGenericAlias(_NotIterable, _GenericAlias, _root=True):
    def __repr__(self):
        assert self._name == 'Callable'
        args = self.__args__
        if len(args) == 2 and _is_param_expr(args[0]):
            return super().__repr__()
        return (f'typing.Callable'
                f'[[{", ".join([_type_repr(a) for a in args[:-1]])}], '
                f'{_type_repr(args[-1])}]')

    def __reduce__(self):
        args = self.__args__
        if not (len(args) == 2 and _is_param_expr(args[0])):
            args = list(args[:-1]), args[-1]
        return operator.getitem, (Callable, args)


class _CallableType(_SpecialGenericAlias, _root=True):
    def copy_with(self, params):
        return _CallableGenericAlias(self.__origin__, params,
                                     name=self._name, inst=self._inst)

    def __getitem__(self, params):
        if not isinstance(params, tuple) or len(params) != 2:
            raise TypeError("Callable must be used as "
                            "Callable[[arg, ...], result].")
        args, result = params
        # This relaxes what args can be on purpose to allow things like
        # PEP 612 ParamSpec.  Responsibility for whether a user is using
        # Callable[...] properly is deferred to static type checkers.
        if isinstance(args, list):
            params = (tuple(args), result)
        else:
            params = (args, result)
        return self.__getitem_inner__(params)

    @_tp_cache
    def __getitem_inner__(self, params):
        args, result = params
        msg = "Callable[args, result]: result must be a type."
        result = _type_check(result, msg)
        if args is Ellipsis:
            return self.copy_with((_TypingEllipsis, result))
        if not isinstance(args, tuple):
            args = (args,)
        args = tuple(_type_convert(arg) for arg in args)
        params = args + (result,)
        return self.copy_with(params)


class _TupleType(_SpecialGenericAlias, _root=True):
    @_tp_cache
    def __getitem__(self, params):
        if not isinstance(params, tuple):
            params = (params,)
        if len(params) >= 2 and params[-1] is ...:
            msg = "Tuple[t, ...]: t must be a type."
            params = tuple(_type_check(p, msg) for p in params[:-1])
            return self.copy_with((*params, _TypingEllipsis))
        msg = "Tuple[t0, t1, ...]: each t must be a type."
        params = tuple(_type_check(p, msg) for p in params)
        return self.copy_with(params)


class _UnionGenericAlias(_NotIterable, _GenericAlias, _root=True):
    def copy_with(self, params):
        return Union[params]

    def __eq__(self, other):
        if not isinstance(other, (_UnionGenericAlias, types.UnionType)):
            return NotImplemented
        try:  # fast path
            return set(self.__args__) == set(other.__args__)
        except TypeError:  # not hashable, slow path
            return _compare_args_orderless(self.__args__, other.__args__)

    def __hash__(self):
        return hash(frozenset(self.__args__))

    def __repr__(self):
        args = self.__args__
        if len(args) == 2:
            if args[0] is type(None):
                return f'typing.Optional[{_type_repr(args[1])}]'
            elif args[1] is type(None):
                return f'typing.Optional[{_type_repr(args[0])}]'
        return super().__repr__()

    def __instancecheck__(self, obj):
        for arg in self.__args__:
            if isinstance(obj, arg):
                return True
        return False

    def __subclasscheck__(self, cls):
        for arg in self.__args__:
            if issubclass(cls, arg):
                return True
        return False

    def __reduce__(self):
        func, (origin, args) = super().__reduce__()
        return func, (Union, args)


def _value_and_type_iter(parameters):
    return ((p, type(p)) for p in parameters)


class _LiteralGenericAlias(_GenericAlias, _root=True):
    def __eq__(self, other):
        if not isinstance(other, _LiteralGenericAlias):
            return NotImplemented

        return set(_value_and_type_iter(self.__args__)) == set(_value_and_type_iter(other.__args__))

    def __hash__(self):
        return hash(frozenset(_value_and_type_iter(self.__args__)))


class _ConcatenateGenericAlias(_GenericAlias, _root=True):
    def copy_with(self, params):
        if isinstance(params[-1], (list, tuple)):
            return (*params[:-1], *params[-1])
        if isinstance(params[-1], _ConcatenateGenericAlias):
            params = (*params[:-1], *params[-1].__args__)
        return super().copy_with(params)


@_SpecialForm
def Unpack(self, parameters):
    """Type unpack operator.

    The type unpack operator takes the child types from some container type,
    such as `tuple[int, str]` or a `TypeVarTuple`, and 'pulls them out'.

    For example::

        # For some generic class `Foo`:
        Foo[Unpack[tuple[int, str]]]  # Equivalent to Foo[int, str]

        Ts = TypeVarTuple('Ts')
        # Specifies that `Bar` is generic in an arbitrary number of types.
        # (Think of `Ts` as a tuple of an arbitrary number of individual
        #  `TypeVar`s, which the `Unpack` is 'pulling out' directly into the
        #  `Generic[]`.)
        class Bar(Generic[Unpack[Ts]]): ...
        Bar[int]  # Valid
        Bar[int, str]  # Also valid

    From Python 3.11, this can also be done using the `*` operator::

        Foo[*tuple[int, str]]
        class Bar(Generic[*Ts]): ...

    And from Python 3.12, it can be done using built-in syntax for generics::

        Foo[*tuple[int, str]]
        class Bar[*Ts]: ...

    The operator can also be used along with a `TypedDict` to annotate
    `**kwargs` in a function signature::

        class Movie(TypedDict):
            name: str
            year: int

        # This function expects two keyword arguments - *name* of type `str` and
        # *year* of type `int`.
        def foo(**kwargs: Unpack[Movie]): ...

    Note that there is only some runtime checking of this operator. Not
    everything the runtime allows may be accepted by static type checkers.

    For more information, see PEPs 646 and 692.
    """
    item = _type_check(parameters, f'{self} accepts only single type.')
    return _UnpackGenericAlias(origin=self, args=(item,))


class _UnpackGenericAlias(_GenericAlias, _root=True):
    def __repr__(self):
        # `Unpack` only takes one argument, so __args__ should contain only
        # a single item.
        return f'typing.Unpack[{_type_repr(self.__args__[0])}]'

    def __getitem__(self, args):
        if self.__typing_is_unpacked_typevartuple__:
            return args
        return super().__getitem__(args)

    @property
    def __typing_unpacked_tuple_args__(self):
        assert self.__origin__ is Unpack
        assert len(self.__args__) == 1
        arg, = self.__args__
        if isinstance(arg, (_GenericAlias, types.GenericAlias)):
            if arg.__origin__ is not tuple:
                raise TypeError("Unpack[...] must be used with a tuple type")
            return arg.__args__
        return None

    @property
    def __typing_is_unpacked_typevartuple__(self):
        assert self.__origin__ is Unpack
        assert len(self.__args__) == 1
        return isinstance(self.__args__[0], TypeVarTuple)


class _TypingEllipsis:
    """Internal placeholder for ... (ellipsis)."""


_TYPING_INTERNALS = frozenset({
    '__parameters__', '__orig_bases__',  '__orig_class__',
    '_is_protocol', '_is_runtime_protocol', '__protocol_attrs__',
    '__non_callable_proto_members__', '__type_params__',
})

_SPECIAL_NAMES = frozenset({
    '__abstractmethods__', '__annotations__', '__dict__', '__doc__',
    '__init__', '__module__', '__new__', '__slots__',
    '__subclasshook__', '__weakref__', '__class_getitem__',
    '__match_args__', '__static_attributes__', '__firstlineno__',
})

# These special attributes will be not collected as protocol members.
EXCLUDED_ATTRIBUTES = _TYPING_INTERNALS | _SPECIAL_NAMES | {'_MutableMapping__marker'}


def _get_protocol_attrs(cls):
    """Collect protocol members from a protocol class objects.

    This includes names actually defined in the class dictionary, as well
    as names that appear in annotations. Special names (above) are skipped.
    """
    attrs = set()
    for base in cls.__mro__[:-1]:  # without object
        if base.__name__ in {'Protocol', 'Generic'}:
            continue
        annotations = getattr(base, '__annotations__', {})
        for attr in (*base.__dict__, *annotations):
            if not attr.startswith('_abc_') and attr not in EXCLUDED_ATTRIBUTES:
                attrs.add(attr)
    return attrs


def _no_init_or_replace_init(self, *args, **kwargs):
    cls = type(self)

    if cls._is_protocol:
        raise TypeError('Protocols cannot be instantiated')

    # Already using a custom `__init__`. No need to calculate correct
    # `__init__` to call. This can lead to RecursionError. See bpo-45121.
    if cls.__init__ is not _no_init_or_replace_init:
        return

    # Initially, `__init__` of a protocol subclass is set to `_no_init_or_replace_init`.
    # The first instantiation of the subclass will call `_no_init_or_replace_init` which
    # searches for a proper new `__init__` in the MRO. The new `__init__`
    # replaces the subclass' old `__init__` (ie `_no_init_or_replace_init`). Subsequent
    # instantiation of the protocol subclass will thus use the new
    # `__init__` and no longer call `_no_init_or_replace_init`.
    for base in cls.__mro__:
        init = base.__dict__.get('__init__', _no_init_or_replace_init)
        if init is not _no_init_or_replace_init:
            cls.__init__ = init
            break
    else:
        # should not happen
        cls.__init__ = object.__init__

    cls.__init__(self, *args, **kwargs)


def _caller(depth=1, default='__main__'):
    try:
        return sys._getframemodulename(depth + 1) or default
    except AttributeError:  # For platforms without _getframemodulename()
        pass
    try:
        return sys._getframe(depth + 1).f_globals.get('__name__', default)
    except (AttributeError, ValueError):  # For platforms without _getframe()
        pass
    return None

def _allow_reckless_class_checks(depth=2):
    """Allow instance and class checks for special stdlib modules.

    The abc and functools modules indiscriminately call isinstance() and
    issubclass() on the whole MRO of a user class, which may contain protocols.
    """
    return _caller(depth) in {'abc', 'functools', None}


_PROTO_ALLOWLIST = {
    'collections.abc': [
        'Callable', 'Awaitable', 'Iterable', 'Iterator', 'AsyncIterable',
        'AsyncIterator', 'Hashable', 'Sized', 'Container', 'Collection',
        'Reversible', 'Buffer',
    ],
    'contextlib': ['AbstractContextManager', 'AbstractAsyncContextManager'],
}


@functools.cache
def _lazy_load_getattr_static():
    # Import getattr_static lazily so as not to slow down the import of typing.py
    # Cache the result so we don't slow down _ProtocolMeta.__instancecheck__ unnecessarily
    from inspect import getattr_static
    return getattr_static


_cleanups.append(_lazy_load_getattr_static.cache_clear)

def _pickle_psargs(psargs):
    return ParamSpecArgs, (psargs.__origin__,)

copyreg.pickle(ParamSpecArgs, _pickle_psargs)

def _pickle_pskwargs(pskwargs):
    return ParamSpecKwargs, (pskwargs.__origin__,)

copyreg.pickle(ParamSpecKwargs, _pickle_pskwargs)

del _pickle_psargs, _pickle_pskwargs


# Preload these once, as globals, as a micro-optimisation.
# This makes a significant difference to the time it takes
# to do `isinstance()`/`issubclass()` checks
# against runtime-checkable protocols with only one callable member.
_abc_instancecheck = ABCMeta.__instancecheck__
_abc_subclasscheck = ABCMeta.__subclasscheck__


def _type_check_issubclass_arg_1(arg):
    """Raise TypeError if `arg` is not an instance of `type`
    in `issubclass(arg, <protocol>)`.

    In most cases, this is verified by type.__subclasscheck__.
    Checking it again unnecessarily would slow down issubclass() checks,
    so, we don't perform this check unless we absolutely have to.

    For various error paths, however,
    we want to ensure that *this* error message is shown to the user
    where relevant, rather than a typing.py-specific error message.
    """
    if not isinstance(arg, type):
        # Same error message as for issubclass(1, int).
        raise TypeError('issubclass() arg 1 must be a class')


class _ProtocolMeta(ABCMeta):
    # This metaclass is somewhat unfortunate,
    # but is necessary for several reasons...
    def __new__(mcls, name, bases, namespace, /, **kwargs):
        if name == "Protocol" and bases == (Generic,):
            pass
        elif Protocol in bases:
            for base in bases:
                if not (
                    base in {object, Generic}
                    or base.__name__ in _PROTO_ALLOWLIST.get(base.__module__, [])
                    or (
                        issubclass(base, Generic)
                        and getattr(base, "_is_protocol", False)
                    )
                ):
                    raise TypeError(
                        f"Protocols can only inherit from other protocols, "
                        f"got {base!r}"
                    )
        return super().__new__(mcls, name, bases, namespace, **kwargs)

    def __init__(cls, *args, **kwargs):
        super().__init__(*args, **kwargs)
        if getattr(cls, "_is_protocol", False):
            cls.__protocol_attrs__ = _get_protocol_attrs(cls)

    def __subclasscheck__(cls, other):
        if cls is Protocol:
            return type.__subclasscheck__(cls, other)
        if (
            getattr(cls, '_is_protocol', False)
            and not _allow_reckless_class_checks()
        ):
            if not getattr(cls, '_is_runtime_protocol', False):
                _type_check_issubclass_arg_1(other)
                raise TypeError(
                    "Instance and class checks can only be used with "
                    "@runtime_checkable protocols"
                )
            if (
                # this attribute is set by @runtime_checkable:
                cls.__non_callable_proto_members__
                and cls.__dict__.get("__subclasshook__") is _proto_hook
            ):
                _type_check_issubclass_arg_1(other)
                non_method_attrs = sorted(cls.__non_callable_proto_members__)
                raise TypeError(
                    "Protocols with non-method members don't support issubclass()."
                    f" Non-method members: {str(non_method_attrs)[1:-1]}."
                )
        return _abc_subclasscheck(cls, other)

    def __instancecheck__(cls, instance):
        # We need this method for situations where attributes are
        # assigned in __init__.
        if cls is Protocol:
            return type.__instancecheck__(cls, instance)
        if not getattr(cls, "_is_protocol", False):
            # i.e., it's a concrete subclass of a protocol
            return _abc_instancecheck(cls, instance)

        if (
            not getattr(cls, '_is_runtime_protocol', False) and
            not _allow_reckless_class_checks()
        ):
            raise TypeError("Instance and class checks can only be used with"
                            " @runtime_checkable protocols")

        if _abc_instancecheck(cls, instance):
            return True

        getattr_static = _lazy_load_getattr_static()
        for attr in cls.__protocol_attrs__:
            try:
                val = getattr_static(instance, attr)
            except AttributeError:
                break
            # this attribute is set by @runtime_checkable:
            if val is None and attr not in cls.__non_callable_proto_members__:
                break
        else:
            return True

        return False


@classmethod
def _proto_hook(cls, other):
    if not cls.__dict__.get('_is_protocol', False):
        return NotImplemented

    for attr in cls.__protocol_attrs__:
        for base in other.__mro__:
            # Check if the members appears in the class dictionary...
            if attr in base.__dict__:
                if base.__dict__[attr] is None:
                    return NotImplemented
                break

            # ...or in annotations, if it is a sub-protocol.
            annotations = getattr(base, '__annotations__', {})
            if (isinstance(annotations, collections.abc.Mapping) and
                    attr in annotations and
                    issubclass(other, Generic) and getattr(other, '_is_protocol', False)):
                break
        else:
            return NotImplemented
    return True


class Protocol(Generic, metaclass=_ProtocolMeta):
    """Base class for protocol classes.

    Protocol classes are defined as::

        class Proto(Protocol):
            def meth(self) -> int:
                ...

    Such classes are primarily used with static type checkers that recognize
    structural subtyping (static duck-typing).

    For example::

        class C:
            def meth(self) -> int:
                return 0

        def func(x: Proto) -> int:
            return x.meth()

        func(C())  # Passes static type check

    See PEP 544 for details. Protocol classes decorated with
    @typing.runtime_checkable act as simple-minded runtime protocols that check
    only the presence of given attributes, ignoring their type signatures.
    Protocol classes can be generic, they are defined as::

        class GenProto[T](Protocol):
            def meth(self) -> T:
                ...
    """

    __slots__ = ()
    _is_protocol = True
    _is_runtime_protocol = False

    def __init_subclass__(cls, *args, **kwargs):
        super().__init_subclass__(*args, **kwargs)

        # Determine if this is a protocol or a concrete subclass.
        if not cls.__dict__.get('_is_protocol', False):
            cls._is_protocol = any(b is Protocol for b in cls.__bases__)

        # Set (or override) the protocol subclass hook.
        if '__subclasshook__' not in cls.__dict__:
            cls.__subclasshook__ = _proto_hook

        # Prohibit instantiation for protocol classes
        if cls._is_protocol and cls.__init__ is Protocol.__init__:
            cls.__init__ = _no_init_or_replace_init


class _AnnotatedAlias(_NotIterable, _GenericAlias, _root=True):
    """Runtime representation of an annotated type.

    At its core 'Annotated[t, dec1, dec2, ...]' is an alias for the type 't'
    with extra annotations. The alias behaves like a normal typing alias.
    Instantiating is the same as instantiating the underlying type; binding
    it to types is also the same.

    The metadata itself is stored in a '__metadata__' attribute as a tuple.
    """

    def __init__(self, origin, metadata):
        if isinstance(origin, _AnnotatedAlias):
            metadata = origin.__metadata__ + metadata
            origin = origin.__origin__
        super().__init__(origin, origin, name='Annotated')
        self.__metadata__ = metadata

    def copy_with(self, params):
        assert len(params) == 1
        new_type = params[0]
        return _AnnotatedAlias(new_type, self.__metadata__)

    def __repr__(self):
        return "typing.Annotated[{}, {}]".format(
            _type_repr(self.__origin__),
            ", ".join(repr(a) for a in self.__metadata__)
        )

    def __reduce__(self):
        return operator.getitem, (
            Annotated, (self.__origin__,) + self.__metadata__
        )

    def __eq__(self, other):
        if not isinstance(other, _AnnotatedAlias):
            return NotImplemented
        return (self.__origin__ == other.__origin__
                and self.__metadata__ == other.__metadata__)

    def __hash__(self):
        return hash((self.__origin__, self.__metadata__))

    def __getattr__(self, attr):
        if attr in {'__name__', '__qualname__'}:
            return 'Annotated'
        return super().__getattr__(attr)

    def __mro_entries__(self, bases):
        return (self.__origin__,)


@_TypedCacheSpecialForm
@_tp_cache(typed=True)
def Annotated(self, *params):
    """Add context-specific metadata to a type.

    Example: Annotated[int, runtime_check.Unsigned] indicates to the
    hypothetical runtime_check module that this type is an unsigned int.
    Every other consumer of this type can ignore this metadata and treat
    this type as int.

    The first argument to Annotated must be a valid type.

    Details:

    - It's an error to call `Annotated` with less than two arguments.
    - Access the metadata via the ``__metadata__`` attribute::

        assert Annotated[int, '$'].__metadata__ == ('$',)

    - Nested Annotated types are flattened::

        assert Annotated[Annotated[T, Ann1, Ann2], Ann3] == Annotated[T, Ann1, Ann2, Ann3]

    - Instantiating an annotated type is equivalent to instantiating the
    underlying type::

        assert Annotated[C, Ann1](5) == C(5)

    - Annotated can be used as a generic type alias::

        type Optimized[T] = Annotated[T, runtime.Optimize()]
        # type checker will treat Optimized[int]
        # as equivalent to Annotated[int, runtime.Optimize()]

        type OptimizedList[T] = Annotated[list[T], runtime.Optimize()]
        # type checker will treat OptimizedList[int]
        # as equivalent to Annotated[list[int], runtime.Optimize()]

    - Annotated cannot be used with an unpacked TypeVarTuple::

        type Variadic[*Ts] = Annotated[*Ts, Ann1]  # NOT valid

      This would be equivalent to::

        Annotated[T1, T2, T3, ..., Ann1]

      where T1, T2 etc. are TypeVars, which would be invalid, because
      only one type should be passed to Annotated.
    """
    if len(params) < 2:
        raise TypeError("Annotated[...] should be used "
                        "with at least two arguments (a type and an "
                        "annotation).")
    if _is_unpacked_typevartuple(params[0]):
        raise TypeError("Annotated[...] should not be used with an "
                        "unpacked TypeVarTuple")
    msg = "Annotated[t, ...]: t must be a type."
    origin = _type_check(params[0], msg, allow_special_forms=True)
    metadata = tuple(params[1:])
    return _AnnotatedAlias(origin, metadata)


def runtime_checkable(cls):
    """Mark a protocol class as a runtime protocol.

    Such protocol can be used with isinstance() and issubclass().
    Raise TypeError if applied to a non-protocol class.
    This allows a simple-minded structural check very similar to
    one trick ponies in collections.abc such as Iterable.

    For example::

        @runtime_checkable
        class Closable(Protocol):
            def close(self): ...

        assert isinstance(open('/some/file'), Closable)

    Warning: this will check only the presence of the required methods,
    not their type signatures!
    """
    if not issubclass(cls, Generic) or not getattr(cls, '_is_protocol', False):
        raise TypeError('@runtime_checkable can be only applied to protocol classes,'
                        ' got %r' % cls)
    cls._is_runtime_protocol = True
    # PEP 544 prohibits using issubclass()
    # with protocols that have non-method members.
    # See gh-113320 for why we compute this attribute here,
    # rather than in `_ProtocolMeta.__init__`
    cls.__non_callable_proto_members__ = set()
    for attr in cls.__protocol_attrs__:
        try:
            is_callable = callable(getattr(cls, attr, None))
        except Exception as e:
            raise TypeError(
                f"Failed to determine whether protocol member {attr!r} "
                "is a method member"
            ) from e
        else:
            if not is_callable:
                cls.__non_callable_proto_members__.add(attr)
    return cls


def cast(typ, val):
    """Cast a value to a type.

    This returns the value unchanged.  To the type checker this
    signals that the return value has the designated type, but at
    runtime we intentionally don't check anything (we want this
    to be as fast as possible).
    """
    return val


def assert_type(val, typ, /):
    """Ask a static type checker to confirm that the value is of the given type.

    At runtime this does nothing: it returns the first argument unchanged with no
    checks or side effects, no matter the actual type of the argument.

    When a static type checker encounters a call to assert_type(), it
    emits an error if the value is not of the specified type::

        def greet(name: str) -> None:
            assert_type(name, str)  # OK
            assert_type(name, int)  # type checker error
    """
    return val


_allowed_types = (types.FunctionType, types.BuiltinFunctionType,
                  types.MethodType, types.ModuleType,
                  WrapperDescriptorType, MethodWrapperType, MethodDescriptorType)


def get_type_hints(obj, globalns=None, localns=None, include_extras=False):
    """Return type hints for an object.

    This is often the same as obj.__annotations__, but it handles
    forward references encoded as string literals and recursively replaces all
    'Annotated[T, ...]' with 'T' (unless 'include_extras=True').

    The argument may be a module, class, method, or function. The annotations
    are returned as a dictionary. For classes, annotations include also
    inherited members.

    TypeError is raised if the argument is not of a type that can contain
    annotations, and an empty dictionary is returned if no annotations are
    present.

    BEWARE -- the behavior of globalns and localns is counterintuitive
    (unless you are familiar with how eval() and exec() work).  The
    search order is locals first, then globals.

    - If no dict arguments are passed, an attempt is made to use the
      globals from obj (or the respective module's globals for classes),
      and these are also used as the locals.  If the object does not appear
      to have globals, an empty dictionary is used.  For classes, the search
      order is globals first then locals.

    - If one dict argument is passed, it is used for both globals and
      locals.

    - If two dict arguments are passed, they specify globals and
      locals, respectively.
    """
    if getattr(obj, '__no_type_check__', None):
        return {}
    # Classes require a special treatment.
    if isinstance(obj, type):
        hints = {}
        for base in reversed(obj.__mro__):
            if globalns is None:
                base_globals = getattr(sys.modules.get(base.__module__, None), '__dict__', {})
            else:
                base_globals = globalns
            ann = base.__dict__.get('__annotations__', {})
            if isinstance(ann, types.GetSetDescriptorType):
                ann = {}
            base_locals = dict(vars(base)) if localns is None else localns
            if localns is None and globalns is None:
                # This is surprising, but required.  Before Python 3.10,
                # get_type_hints only evaluated the globalns of
                # a class.  To maintain backwards compatibility, we reverse
                # the globalns and localns order so that eval() looks into
                # *base_globals* first rather than *base_locals*.
                # This only affects ForwardRefs.
                base_globals, base_locals = base_locals, base_globals
            for name, value in ann.items():
                if value is None:
                    value = type(None)
                if isinstance(value, str):
                    value = ForwardRef(value, is_argument=False, is_class=True)
                value = _eval_type(value, base_globals, base_locals, base.__type_params__)
                hints[name] = value
        return hints if include_extras else {k: _strip_annotations(t) for k, t in hints.items()}

    if globalns is None:
        if isinstance(obj, types.ModuleType):
            globalns = obj.__dict__
        else:
            nsobj = obj
            # Find globalns for the unwrapped object.
            while hasattr(nsobj, '__wrapped__'):
                nsobj = nsobj.__wrapped__
            globalns = getattr(nsobj, '__globals__', {})
        if localns is None:
            localns = globalns
    elif localns is None:
        localns = globalns
    hints = getattr(obj, '__annotations__', None)
    if hints is None:
        # Return empty annotations for something that _could_ have them.
        if isinstance(obj, _allowed_types):
            return {}
        else:
            raise TypeError('{!r} is not a module, class, method, '
                            'or function.'.format(obj))
    hints = dict(hints)
    type_params = getattr(obj, "__type_params__", ())
    for name, value in hints.items():
        if value is None:
            value = type(None)
        if isinstance(value, str):
            # class-level forward refs were handled above, this must be either
            # a module-level annotation or a function argument annotation
            value = ForwardRef(
                value,
                is_argument=not isinstance(obj, types.ModuleType),
                is_class=False,
            )
        hints[name] = _eval_type(value, globalns, localns, type_params)
    return hints if include_extras else {k: _strip_annotations(t) for k, t in hints.items()}


def _strip_annotations(t):
    """Strip the annotations from a given type."""
    if isinstance(t, _AnnotatedAlias):
        return _strip_annotations(t.__origin__)
    if hasattr(t, "__origin__") and t.__origin__ in (Required, NotRequired, ReadOnly):
        return _strip_annotations(t.__args__[0])
    if isinstance(t, _GenericAlias):
        stripped_args = tuple(_strip_annotations(a) for a in t.__args__)
        if stripped_args == t.__args__:
            return t
        return t.copy_with(stripped_args)
    if isinstance(t, GenericAlias):
        stripped_args = tuple(_strip_annotations(a) for a in t.__args__)
        if stripped_args == t.__args__:
            return t
        return GenericAlias(t.__origin__, stripped_args)
    if isinstance(t, types.UnionType):
        stripped_args = tuple(_strip_annotations(a) for a in t.__args__)
        if stripped_args == t.__args__:
            return t
        return functools.reduce(operator.or_, stripped_args)

    return t


def get_origin(tp):
    """Get the unsubscripted version of a type.

    This supports generic types, Callable, Tuple, Union, Literal, Final, ClassVar,
    Annotated, and others. Return None for unsupported types.

    Examples::

        >>> P = ParamSpec('P')
        >>> assert get_origin(Literal[42]) is Literal
        >>> assert get_origin(int) is None
        >>> assert get_origin(ClassVar[int]) is ClassVar
        >>> assert get_origin(Generic) is Generic
        >>> assert get_origin(Generic[T]) is Generic
        >>> assert get_origin(Union[T, int]) is Union
        >>> assert get_origin(List[Tuple[T, T]][int]) is list
        >>> assert get_origin(P.args) is P
    """
    if isinstance(tp, _AnnotatedAlias):
        return Annotated
    if isinstance(tp, (_BaseGenericAlias, GenericAlias,
                       ParamSpecArgs, ParamSpecKwargs)):
        return tp.__origin__
    if tp is Generic:
        return Generic
    if isinstance(tp, types.UnionType):
        return types.UnionType
    return None


def get_args(tp):
    """Get type arguments with all substitutions performed.

    For unions, basic simplifications used by Union constructor are performed.

    Examples::

        >>> T = TypeVar('T')
        >>> assert get_args(Dict[str, int]) == (str, int)
        >>> assert get_args(int) == ()
        >>> assert get_args(Union[int, Union[T, int], str][int]) == (int, str)
        >>> assert get_args(Union[int, Tuple[T, int]][str]) == (int, Tuple[str, int])
        >>> assert get_args(Callable[[], T][int]) == ([], int)
    """
    if isinstance(tp, _AnnotatedAlias):
        return (tp.__origin__,) + tp.__metadata__
    if isinstance(tp, (_GenericAlias, GenericAlias)):
        res = tp.__args__
        if _should_unflatten_callable_args(tp, res):
            res = (list(res[:-1]), res[-1])
        return res
    if isinstance(tp, types.UnionType):
        return tp.__args__
    return ()


def is_typeddict(tp):
    """Check if an annotation is a TypedDict class.

    For example::

        >>> from typing import TypedDict
        >>> class Film(TypedDict):
        ...     title: str
        ...     year: int
        ...
        >>> is_typeddict(Film)
        True
        >>> is_typeddict(dict)
        False
    """
    return isinstance(tp, _TypedDictMeta)


_ASSERT_NEVER_REPR_MAX_LENGTH = 100


def assert_never(arg: Never, /) -> Never:
    """Statically assert that a line of code is unreachable.

    Example::

        def int_or_str(arg: int | str) -> None:
            match arg:
                case int():
                    print("It's an int")
                case str():
                    print("It's a str")
                case _:
                    assert_never(arg)

    If a type checker finds that a call to assert_never() is
    reachable, it will emit an error.

    At runtime, this throws an exception when called.
    """
    value = repr(arg)
    if len(value) > _ASSERT_NEVER_REPR_MAX_LENGTH:
        value = value[:_ASSERT_NEVER_REPR_MAX_LENGTH] + '...'
    raise AssertionError(f"Expected code to be unreachable, but got: {value}")


def no_type_check(arg):
    """Decorator to indicate that annotations are not type hints.

    The argument must be a class or function; if it is a class, it
    applies recursively to all methods and classes defined in that class
    (but not to methods defined in its superclasses or subclasses).

    This mutates the function(s) or class(es) in place.
    """
    if isinstance(arg, type):
        for key in dir(arg):
            obj = getattr(arg, key)
            if (
                not hasattr(obj, '__qualname__')
                or obj.__qualname__ != f'{arg.__qualname__}.{obj.__name__}'
                or getattr(obj, '__module__', None) != arg.__module__
            ):
                # We only modify objects that are defined in this type directly.
                # If classes / methods are nested in multiple layers,
                # we will modify them when processing their direct holders.
                continue
            # Instance, class, and static methods:
            if isinstance(obj, types.FunctionType):
                obj.__no_type_check__ = True
            if isinstance(obj, types.MethodType):
                obj.__func__.__no_type_check__ = True
            # Nested types:
            if isinstance(obj, type):
                no_type_check(obj)
    try:
        arg.__no_type_check__ = True
    except TypeError:  # built-in classes
        pass
    return arg


def no_type_check_decorator(decorator):
    """Decorator to give another decorator the @no_type_check effect.

    This wraps the decorator with something that wraps the decorated
    function in @no_type_check.
    """
    import warnings
    warnings._deprecated("typing.no_type_check_decorator", remove=(3, 15))
    @functools.wraps(decorator)
    def wrapped_decorator(*args, **kwds):
        func = decorator(*args, **kwds)
        func = no_type_check(func)
        return func

    return wrapped_decorator


def _overload_dummy(*args, **kwds):
    """Helper for @overload to raise when called."""
    raise NotImplementedError(
        "You should not call an overloaded function. "
        "A series of @overload-decorated functions "
        "outside a stub module should always be followed "
        "by an implementation that is not @overload-ed.")


# {module: {qualname: {firstlineno: func}}}
_overload_registry = defaultdict(functools.partial(defaultdict, dict))


def overload(func):
    """Decorator for overloaded functions/methods.

    In a stub file, place two or more stub definitions for the same
    function in a row, each decorated with @overload.

    For example::

        @overload
        def utf8(value: None) -> None: ...
        @overload
        def utf8(value: bytes) -> bytes: ...
        @overload
        def utf8(value: str) -> bytes: ...

    In a non-stub file (i.e. a regular .py file), do the same but
    follow it with an implementation.  The implementation should *not*
    be decorated with @overload::

        @overload
        def utf8(value: None) -> None: ...
        @overload
        def utf8(value: bytes) -> bytes: ...
        @overload
        def utf8(value: str) -> bytes: ...
        def utf8(value):
            ...  # implementation goes here

    The overloads for a function can be retrieved at runtime using the
    get_overloads() function.
    """
    # classmethod and staticmethod
    f = getattr(func, "__func__", func)
    try:
        _overload_registry[f.__module__][f.__qualname__][f.__code__.co_firstlineno] = func
    except AttributeError:
        # Not a normal function; ignore.
        pass
    return _overload_dummy


def get_overloads(func):
    """Return all defined overloads for *func* as a sequence."""
    # classmethod and staticmethod
    f = getattr(func, "__func__", func)
    if f.__module__ not in _overload_registry:
        return []
    mod_dict = _overload_registry[f.__module__]
    if f.__qualname__ not in mod_dict:
        return []
    return list(mod_dict[f.__qualname__].values())


def clear_overloads():
    """Clear all overloads in the registry."""
    _overload_registry.clear()


def final(f):
    """Decorator to indicate final methods and final classes.

    Use this decorator to indicate to type checkers that the decorated
    method cannot be overridden, and decorated class cannot be subclassed.

    For example::

        class Base:
            @final
            def done(self) -> None:
                ...
        class Sub(Base):
            def done(self) -> None:  # Error reported by type checker
                ...

        @final
        class Leaf:
            ...
        class Other(Leaf):  # Error reported by type checker
            ...

    There is no runtime checking of these properties. The decorator
    attempts to set the ``__final__`` attribute to ``True`` on the decorated
    object to allow runtime introspection.
    """
    try:
        f.__final__ = True
    except (AttributeError, TypeError):
        # Skip the attribute silently if it is not writable.
        # AttributeError happens if the object has __slots__ or a
        # read-only property, TypeError if it's a builtin class.
        pass
    return f


# Some unconstrained type variables.  These were initially used by the container types.
# They were never meant for export and are now unused, but we keep them around to
# avoid breaking compatibility with users who import them.
T = TypeVar('T')  # Any type.
KT = TypeVar('KT')  # Key type.
VT = TypeVar('VT')  # Value type.
T_co = TypeVar('T_co', covariant=True)  # Any type covariant containers.
V_co = TypeVar('V_co', covariant=True)  # Any type covariant containers.
VT_co = TypeVar('VT_co', covariant=True)  # Value type covariant containers.
T_contra = TypeVar('T_contra', contravariant=True)  # Ditto contravariant.
# Internal type variable used for Type[].
CT_co = TypeVar('CT_co', covariant=True, bound=type)


# A useful type variable with constraints.  This represents string types.
# (This one *is* for export!)
AnyStr = TypeVar('AnyStr', bytes, str)


# Various ABCs mimicking those in collections.abc.
_alias = _SpecialGenericAlias

Hashable = _alias(collections.abc.Hashable, 0)  # Not generic.
Awaitable = _alias(collections.abc.Awaitable, 1)
Coroutine = _alias(collections.abc.Coroutine, 3)
AsyncIterable = _alias(collections.abc.AsyncIterable, 1)
AsyncIterator = _alias(collections.abc.AsyncIterator, 1)
Iterable = _alias(collections.abc.Iterable, 1)
Iterator = _alias(collections.abc.Iterator, 1)
Reversible = _alias(collections.abc.Reversible, 1)
Sized = _alias(collections.abc.Sized, 0)  # Not generic.
Container = _alias(collections.abc.Container, 1)
Collection = _alias(collections.abc.Collection, 1)
Callable = _CallableType(collections.abc.Callable, 2)
Callable.__doc__ = \
    """Deprecated alias to collections.abc.Callable.

    Callable[[int], str] signifies a function that takes a single
    parameter of type int and returns a str.

    The subscription syntax must always be used with exactly two
    values: the argument list and the return type.
    The argument list must be a list of types, a ParamSpec,
    Concatenate or ellipsis. The return type must be a single type.

    There is no syntax to indicate optional or keyword arguments;
    such function types are rarely used as callback types.
    """
AbstractSet = _alias(collections.abc.Set, 1, name='AbstractSet')
MutableSet = _alias(collections.abc.MutableSet, 1)
# NOTE: Mapping is only covariant in the value type.
Mapping = _alias(collections.abc.Mapping, 2)
MutableMapping = _alias(collections.abc.MutableMapping, 2)
Sequence = _alias(collections.abc.Sequence, 1)
MutableSequence = _alias(collections.abc.MutableSequence, 1)
ByteString = _DeprecatedGenericAlias(
    collections.abc.ByteString, 0, removal_version=(3, 14)  # Not generic.
)
# Tuple accepts variable number of parameters.
Tuple = _TupleType(tuple, -1, inst=False, name='Tuple')
Tuple.__doc__ = \
    """Deprecated alias to builtins.tuple.

    Tuple[X, Y] is the cross-product type of X and Y.

    Example: Tuple[T1, T2] is a tuple of two elements corresponding
    to type variables T1 and T2.  Tuple[int, float, str] is a tuple
    of an int, a float and a string.

    To specify a variable-length tuple of homogeneous type, use Tuple[T, ...].
    """
List = _alias(list, 1, inst=False, name='List')
Deque = _alias(collections.deque, 1, name='Deque')
Set = _alias(set, 1, inst=False, name='Set')
FrozenSet = _alias(frozenset, 1, inst=False, name='FrozenSet')
MappingView = _alias(collections.abc.MappingView, 1)
KeysView = _alias(collections.abc.KeysView, 1)
ItemsView = _alias(collections.abc.ItemsView, 2)
ValuesView = _alias(collections.abc.ValuesView, 1)
Dict = _alias(dict, 2, inst=False, name='Dict')
DefaultDict = _alias(collections.defaultdict, 2, name='DefaultDict')
OrderedDict = _alias(collections.OrderedDict, 2)
Counter = _alias(collections.Counter, 1)
ChainMap = _alias(collections.ChainMap, 2)
Generator = _alias(collections.abc.Generator, 3, defaults=(types.NoneType, types.NoneType))
AsyncGenerator = _alias(collections.abc.AsyncGenerator, 2, defaults=(types.NoneType,))
Type = _alias(type, 1, inst=False, name='Type')
Type.__doc__ = \
    """Deprecated alias to builtins.type.

    builtins.type or typing.Type can be used to annotate class objects.
    For example, suppose we have the following classes::

        class User: ...  # Abstract base for User classes
        class BasicUser(User): ...
        class ProUser(User): ...
        class TeamUser(User): ...

    And a function that takes a class argument that's a subclass of
    User and returns an instance of the corresponding class::

        def new_user[U](user_class: Type[U]) -> U:
            user = user_class()
            # (Here we could write the user object to a database)
            return user

        joe = new_user(BasicUser)

    At this point the type checker knows that joe has type BasicUser.
    """


@runtime_checkable
class SupportsInt(Protocol):
    """An ABC with one abstract method __int__."""

    __slots__ = ()

    @abstractmethod
    def __int__(self) -> int:
        pass


@runtime_checkable
class SupportsFloat(Protocol):
    """An ABC with one abstract method __float__."""

    __slots__ = ()

    @abstractmethod
    def __float__(self) -> float:
        pass


@runtime_checkable
class SupportsComplex(Protocol):
    """An ABC with one abstract method __complex__."""

    __slots__ = ()

    @abstractmethod
    def __complex__(self) -> complex:
        pass


@runtime_checkable
class SupportsBytes(Protocol):
    """An ABC with one abstract method __bytes__."""

    __slots__ = ()

    @abstractmethod
    def __bytes__(self) -> bytes:
        pass


@runtime_checkable
class SupportsIndex(Protocol):
    """An ABC with one abstract method __index__."""

    __slots__ = ()

    @abstractmethod
    def __index__(self) -> int:
        pass


@runtime_checkable
class SupportsAbs[T](Protocol):
    """An ABC with one abstract method __abs__ that is covariant in its return type."""

    __slots__ = ()

    @abstractmethod
    def __abs__(self) -> T:
        pass


@runtime_checkable
class SupportsRound[T](Protocol):
    """An ABC with one abstract method __round__ that is covariant in its return type."""

    __slots__ = ()

    @abstractmethod
    def __round__(self, ndigits: int = 0) -> T:
        pass


def _make_nmtuple(name, types, module, defaults = ()):
    fields = [n for n, t in types]
    types = {n: _type_check(t, f"field {n} annotation must be a type")
             for n, t in types}
    nm_tpl = collections.namedtuple(name, fields,
                                    defaults=defaults, module=module)
    nm_tpl.__annotations__ = nm_tpl.__new__.__annotations__ = types
    return nm_tpl


# attributes prohibited to set in NamedTuple class syntax
_prohibited = frozenset({'__new__', '__init__', '__slots__', '__getnewargs__',
                         '_fields', '_field_defaults',
                         '_make', '_replace', '_asdict', '_source'})

_special = frozenset({'__module__', '__name__', '__annotations__'})


class NamedTupleMeta(type):
    def __new__(cls, typename, bases, ns):
        assert _NamedTuple in bases
        for base in bases:
            if base is not _NamedTuple and base is not Generic:
                raise TypeError(
                    'can only inherit from a NamedTuple type and Generic')
        bases = tuple(tuple if base is _NamedTuple else base for base in bases)
        types = ns.get('__annotations__', {})
        default_names = []
        for field_name in types:
            if field_name in ns:
                default_names.append(field_name)
            elif default_names:
                raise TypeError(f"Non-default namedtuple field {field_name} "
                                f"cannot follow default field"
                                f"{'s' if len(default_names) > 1 else ''} "
                                f"{', '.join(default_names)}")
        nm_tpl = _make_nmtuple(typename, types.items(),
                               defaults=[ns[n] for n in default_names],
                               module=ns['__module__'])
        nm_tpl.__bases__ = bases
        if Generic in bases:
            class_getitem = _generic_class_getitem
            nm_tpl.__class_getitem__ = classmethod(class_getitem)
        # update from user namespace without overriding special namedtuple attributes
        for key, val in ns.items():
            if key in _prohibited:
                raise AttributeError("Cannot overwrite NamedTuple attribute " + key)
            elif key not in _special:
                if key not in nm_tpl._fields:
                    setattr(nm_tpl, key, val)
                try:
                    set_name = type(val).__set_name__
                except AttributeError:
                    pass
                else:
                    try:
                        set_name(val, nm_tpl, key)
                    except BaseException as e:
                        e.add_note(
                            f"Error calling __set_name__ on {type(val).__name__!r} "
                            f"instance {key!r} in {typename!r}"
                        )
                        raise

        if Generic in bases:
            nm_tpl.__init_subclass__()
        return nm_tpl


def NamedTuple(typename, fields=_sentinel, /, **kwargs):
    """Typed version of namedtuple.

    Usage::

        class Employee(NamedTuple):
            name: str
            id: int

    This is equivalent to::

        Employee = collections.namedtuple('Employee', ['name', 'id'])

    The resulting class has an extra __annotations__ attribute, giving a
    dict that maps field names to types.  (The field names are also in
    the _fields attribute, which is part of the namedtuple API.)
    An alternative equivalent functional syntax is also accepted::

        Employee = NamedTuple('Employee', [('name', str), ('id', int)])
    """
    if fields is _sentinel:
        if kwargs:
            deprecated_thing = "Creating NamedTuple classes using keyword arguments"
            deprecation_msg = (
                "{name} is deprecated and will be disallowed in Python {remove}. "
                "Use the class-based or functional syntax instead."
            )
        else:
            deprecated_thing = "Failing to pass a value for the 'fields' parameter"
            example = f"`{typename} = NamedTuple({typename!r}, [])`"
            deprecation_msg = (
                "{name} is deprecated and will be disallowed in Python {remove}. "
                "To create a NamedTuple class with 0 fields "
                "using the functional syntax, "
                "pass an empty list, e.g. "
            ) + example + "."
    elif fields is None:
        if kwargs:
            raise TypeError(
                "Cannot pass `None` as the 'fields' parameter "
                "and also specify fields using keyword arguments"
            )
        else:
            deprecated_thing = "Passing `None` as the 'fields' parameter"
            example = f"`{typename} = NamedTuple({typename!r}, [])`"
            deprecation_msg = (
                "{name} is deprecated and will be disallowed in Python {remove}. "
                "To create a NamedTuple class with 0 fields "
                "using the functional syntax, "
                "pass an empty list, e.g. "
            ) + example + "."
    elif kwargs:
        raise TypeError("Either list of fields or keywords"
                        " can be provided to NamedTuple, not both")
    if fields is _sentinel or fields is None:
        import warnings
        warnings._deprecated(deprecated_thing, message=deprecation_msg, remove=(3, 15))
        fields = kwargs.items()
    nt = _make_nmtuple(typename, fields, module=_caller())
    nt.__orig_bases__ = (NamedTuple,)
    return nt

_NamedTuple = type.__new__(NamedTupleMeta, 'NamedTuple', (), {})

def _namedtuple_mro_entries(bases):
    assert NamedTuple in bases
    return (_NamedTuple,)

NamedTuple.__mro_entries__ = _namedtuple_mro_entries


def _get_typeddict_qualifiers(annotation_type):
    while True:
        annotation_origin = get_origin(annotation_type)
        if annotation_origin is Annotated:
            annotation_args = get_args(annotation_type)
            if annotation_args:
                annotation_type = annotation_args[0]
            else:
                break
        elif annotation_origin is Required:
            yield Required
            (annotation_type,) = get_args(annotation_type)
        elif annotation_origin is NotRequired:
            yield NotRequired
            (annotation_type,) = get_args(annotation_type)
        elif annotation_origin is ReadOnly:
            yield ReadOnly
            (annotation_type,) = get_args(annotation_type)
        else:
            break


class _TypedDictMeta(type):
    def __new__(cls, name, bases, ns, total=True):
        """Create a new typed dict class object.

        This method is called when TypedDict is subclassed,
        or when TypedDict is instantiated. This way
        TypedDict supports all three syntax forms described in its docstring.
        Subclasses and instances of TypedDict return actual dictionaries.
        """
        for base in bases:
            if type(base) is not _TypedDictMeta and base is not Generic:
                raise TypeError('cannot inherit from both a TypedDict type '
                                'and a non-TypedDict base class')

        if any(issubclass(b, Generic) for b in bases):
            generic_base = (Generic,)
        else:
            generic_base = ()

        tp_dict = type.__new__(_TypedDictMeta, name, (*generic_base, dict), ns)

        if not hasattr(tp_dict, '__orig_bases__'):
            tp_dict.__orig_bases__ = bases

        annotations = {}
        own_annotations = ns.get('__annotations__', {})
        msg = "TypedDict('Name', {f0: t0, f1: t1, ...}); each t must be a type"
        own_annotations = {
            n: _type_check(tp, msg, module=tp_dict.__module__)
            for n, tp in own_annotations.items()
        }
        required_keys = set()
        optional_keys = set()
        readonly_keys = set()
        mutable_keys = set()

        for base in bases:
            annotations.update(base.__dict__.get('__annotations__', {}))

            base_required = base.__dict__.get('__required_keys__', set())
            required_keys |= base_required
            optional_keys -= base_required

            base_optional = base.__dict__.get('__optional_keys__', set())
            required_keys -= base_optional
            optional_keys |= base_optional

            readonly_keys.update(base.__dict__.get('__readonly_keys__', ()))
            mutable_keys.update(base.__dict__.get('__mutable_keys__', ()))

        annotations.update(own_annotations)
        for annotation_key, annotation_type in own_annotations.items():
            qualifiers = set(_get_typeddict_qualifiers(annotation_type))
            if Required in qualifiers:
                is_required = True
            elif NotRequired in qualifiers:
                is_required = False
            else:
                is_required = total

            if is_required:
                required_keys.add(annotation_key)
                optional_keys.discard(annotation_key)
            else:
                optional_keys.add(annotation_key)
                required_keys.discard(annotation_key)

            if ReadOnly in qualifiers:
                if annotation_key in mutable_keys:
                    raise TypeError(
                        f"Cannot override mutable key {annotation_key!r}"
                        " with read-only key"
                    )
                readonly_keys.add(annotation_key)
            else:
                mutable_keys.add(annotation_key)
                readonly_keys.discard(annotation_key)

        assert required_keys.isdisjoint(optional_keys), (
            f"Required keys overlap with optional keys in {name}:"
            f" {required_keys=}, {optional_keys=}"
        )
        tp_dict.__annotations__ = annotations
        tp_dict.__required_keys__ = frozenset(required_keys)
        tp_dict.__optional_keys__ = frozenset(optional_keys)
        tp_dict.__readonly_keys__ = frozenset(readonly_keys)
        tp_dict.__mutable_keys__ = frozenset(mutable_keys)
        tp_dict.__total__ = total
        return tp_dict

    __call__ = dict  # static method

    def __subclasscheck__(cls, other):
        # Typed dicts are only for static structural subtyping.
        raise TypeError('TypedDict does not support instance and class checks')

    __instancecheck__ = __subclasscheck__


def TypedDict(typename, fields=_sentinel, /, *, total=True):
    """A simple typed namespace. At runtime it is equivalent to a plain dict.

    TypedDict creates a dictionary type such that a type checker will expect all
    instances to have a certain set of keys, where each key is
    associated with a value of a consistent type. This expectation
    is not checked at runtime.

    Usage::

        >>> class Point2D(TypedDict):
        ...     x: int
        ...     y: int
        ...     label: str
        ...
        >>> a: Point2D = {'x': 1, 'y': 2, 'label': 'good'}  # OK
        >>> b: Point2D = {'z': 3, 'label': 'bad'}           # Fails type check
        >>> Point2D(x=1, y=2, label='first') == dict(x=1, y=2, label='first')
        True

    The type info can be accessed via the Point2D.__annotations__ dict, and
    the Point2D.__required_keys__ and Point2D.__optional_keys__ frozensets.
    TypedDict supports an additional equivalent form::

        Point2D = TypedDict('Point2D', {'x': int, 'y': int, 'label': str})

    By default, all keys must be present in a TypedDict. It is possible
    to override this by specifying totality::

        class Point2D(TypedDict, total=False):
            x: int
            y: int

    This means that a Point2D TypedDict can have any of the keys omitted. A type
    checker is only expected to support a literal False or True as the value of
    the total argument. True is the default, and makes all items defined in the
    class body be required.

    The Required and NotRequired special forms can also be used to mark
    individual keys as being required or not required::

        class Point2D(TypedDict):
            x: int               # the "x" key must always be present (Required is the default)
            y: NotRequired[int]  # the "y" key can be omitted

    See PEP 655 for more details on Required and NotRequired.

    The ReadOnly special form can be used
    to mark individual keys as immutable for type checkers::

        class DatabaseUser(TypedDict):
            id: ReadOnly[int]  # the "id" key must not be modified
            username: str      # the "username" key can be changed

    """
    if fields is _sentinel or fields is None:
        import warnings

        if fields is _sentinel:
            deprecated_thing = "Failing to pass a value for the 'fields' parameter"
        else:
            deprecated_thing = "Passing `None` as the 'fields' parameter"

        example = f"`{typename} = TypedDict({typename!r}, {{{{}}}})`"
        deprecation_msg = (
            "{name} is deprecated and will be disallowed in Python {remove}. "
            "To create a TypedDict class with 0 fields "
            "using the functional syntax, "
            "pass an empty dictionary, e.g. "
        ) + example + "."
        warnings._deprecated(deprecated_thing, message=deprecation_msg, remove=(3, 15))
        fields = {}

    ns = {'__annotations__': dict(fields)}
    module = _caller()
    if module is not None:
        # Setting correct module is necessary to make typed dict classes pickleable.
        ns['__module__'] = module

    td = _TypedDictMeta(typename, (), ns, total=total)
    td.__orig_bases__ = (TypedDict,)
    return td

_TypedDict = type.__new__(_TypedDictMeta, 'TypedDict', (), {})
TypedDict.__mro_entries__ = lambda bases: (_TypedDict,)


@_SpecialForm
def Required(self, parameters):
    """Special typing construct to mark a TypedDict key as required.

    This is mainly useful for total=False TypedDicts.

    For example::

        class Movie(TypedDict, total=False):
            title: Required[str]
            year: int

        m = Movie(
            title='The Matrix',  # typechecker error if key is omitted
            year=1999,
        )

    There is no runtime checking that a required key is actually provided
    when instantiating a related TypedDict.
    """
    item = _type_check(parameters, f'{self._name} accepts only a single type.')
    return _GenericAlias(self, (item,))


@_SpecialForm
def NotRequired(self, parameters):
    """Special typing construct to mark a TypedDict key as potentially missing.

    For example::

        class Movie(TypedDict):
            title: str
            year: NotRequired[int]

        m = Movie(
            title='The Matrix',  # typechecker error if key is omitted
            year=1999,
        )
    """
    item = _type_check(parameters, f'{self._name} accepts only a single type.')
    return _GenericAlias(self, (item,))


@_SpecialForm
def ReadOnly(self, parameters):
    """A special typing construct to mark an item of a TypedDict as read-only.

    For example::

        class Movie(TypedDict):
            title: ReadOnly[str]
            year: int

        def mutate_movie(m: Movie) -> None:
            m["year"] = 1992  # allowed
            m["title"] = "The Matrix"  # typechecker error

    There is no runtime checking for this property.
    """
    item = _type_check(parameters, f'{self._name} accepts only a single type.')
    return _GenericAlias(self, (item,))


class NewType:
    """NewType creates simple unique types with almost zero runtime overhead.

    NewType(name, tp) is considered a subtype of tp
    by static type checkers. At runtime, NewType(name, tp) returns
    a dummy callable that simply returns its argument.

    Usage::

        UserId = NewType('UserId', int)

        def name_by_id(user_id: UserId) -> str:
            ...

        UserId('user')          # Fails type check

        name_by_id(42)          # Fails type check
        name_by_id(UserId(42))  # OK

        num = UserId(5) + 1     # type: int
    """

    __call__ = _idfunc

    def __init__(self, name, tp):
        self.__qualname__ = name
        if '.' in name:
            name = name.rpartition('.')[-1]
        self.__name__ = name
        self.__supertype__ = tp
        def_mod = _caller()
        if def_mod != 'typing':
            self.__module__ = def_mod

    def __mro_entries__(self, bases):
        # We defined __mro_entries__ to get a better error message
        # if a user attempts to subclass a NewType instance. bpo-46170
        superclass_name = self.__name__

        class Dummy:
            def __init_subclass__(cls):
                subclass_name = cls.__name__
                raise TypeError(
                    f"Cannot subclass an instance of NewType. Perhaps you were looking for: "
                    f"`{subclass_name} = NewType({subclass_name!r}, {superclass_name})`"
                )

        return (Dummy,)

    def __repr__(self):
        return f'{self.__module__}.{self.__qualname__}'

    def __reduce__(self):
        return self.__qualname__

    def __or__(self, other):
        return Union[self, other]

    def __ror__(self, other):
        return Union[other, self]


# Python-version-specific alias (Python 2: unicode; Python 3: str)
Text = str


# Constant that's True when type checking, but False here.
TYPE_CHECKING = False


class IO(Generic[AnyStr]):
    """Generic base class for TextIO and BinaryIO.

    This is an abstract, generic version of the return of open().

    NOTE: This does not distinguish between the different possible
    classes (text vs. binary, read vs. write vs. read/write,
    append-only, unbuffered).  The TextIO and BinaryIO subclasses
    below capture the distinctions between text vs. binary, which is
    pervasive in the interface; however we currently do not offer a
    way to track the other distinctions in the type system.
    """

    __slots__ = ()

    @property
    @abstractmethod
    def mode(self) -> str:
        pass

    @property
    @abstractmethod
    def name(self) -> str:
        pass

    @abstractmethod
    def close(self) -> None:
        pass

    @property
    @abstractmethod
    def closed(self) -> bool:
        pass

    @abstractmethod
    def fileno(self) -> int:
        pass

    @abstractmethod
    def flush(self) -> None:
        pass

    @abstractmethod
    def isatty(self) -> bool:
        pass

    @abstractmethod
    def read(self, n: int = -1) -> AnyStr:
        pass

    @abstractmethod
    def readable(self) -> bool:
        pass

    @abstractmethod
    def readline(self, limit: int = -1) -> AnyStr:
        pass

    @abstractmethod
    def readlines(self, hint: int = -1) -> List[AnyStr]:
        pass

    @abstractmethod
    def seek(self, offset: int, whence: int = 0) -> int:
        pass

    @abstractmethod
    def seekable(self) -> bool:
        pass

    @abstractmethod
    def tell(self) -> int:
        pass

    @abstractmethod
    def truncate(self, size: int = None) -> int:
        pass

    @abstractmethod
    def writable(self) -> bool:
        pass

    @abstractmethod
    def write(self, s: AnyStr) -> int:
        pass

    @abstractmethod
    def writelines(self, lines: List[AnyStr]) -> None:
        pass

    @abstractmethod
    def __enter__(self) -> 'IO[AnyStr]':
        pass

    @abstractmethod
    def __exit__(self, type, value, traceback) -> None:
        pass


class BinaryIO(IO[bytes]):
    """Typed version of the return of open() in binary mode."""

    __slots__ = ()

    @abstractmethod
    def write(self, s: Union[bytes, bytearray]) -> int:
        pass

    @abstractmethod
    def __enter__(self) -> 'BinaryIO':
        pass


class TextIO(IO[str]):
    """Typed version of the return of open() in text mode."""

    __slots__ = ()

    @property
    @abstractmethod
    def buffer(self) -> BinaryIO:
        pass

    @property
    @abstractmethod
    def encoding(self) -> str:
        pass

    @property
    @abstractmethod
    def errors(self) -> Optional[str]:
        pass

    @property
    @abstractmethod
    def line_buffering(self) -> bool:
        pass

    @property
    @abstractmethod
    def newlines(self) -> Any:
        pass

    @abstractmethod
    def __enter__(self) -> 'TextIO':
        pass


def reveal_type[T](obj: T, /) -> T:
    """Ask a static type checker to reveal the inferred type of an expression.

    When a static type checker encounters a call to ``reveal_type()``,
    it will emit the inferred type of the argument::

        x: int = 1
        reveal_type(x)

    Running a static type checker (e.g., mypy) on this example
    will produce output similar to 'Revealed type is "builtins.int"'.

    At runtime, the function prints the runtime type of the
    argument and returns the argument unchanged.
    """
    print(f"Runtime type is {type(obj).__name__!r}", file=sys.stderr)
    return obj


class _IdentityCallable(Protocol):
    def __call__[T](self, arg: T, /) -> T:
        ...


def dataclass_transform(
    *,
    eq_default: bool = True,
    order_default: bool = False,
    kw_only_default: bool = False,
    frozen_default: bool = False,
    field_specifiers: tuple[type[Any] | Callable[..., Any], ...] = (),
    **kwargs: Any,
) -> _IdentityCallable:
    """Decorator to mark an object as providing dataclass-like behaviour.

    The decorator can be applied to a function, class, or metaclass.

    Example usage with a decorator function::

        @dataclass_transform()
        def create_model[T](cls: type[T]) -> type[T]:
            ...
            return cls

        @create_model
        class CustomerModel:
            id: int
            name: str

    On a base class::

        @dataclass_transform()
        class ModelBase: ...

        class CustomerModel(ModelBase):
            id: int
            name: str

    On a metaclass::

        @dataclass_transform()
        class ModelMeta(type): ...

        class ModelBase(metaclass=ModelMeta): ...

        class CustomerModel(ModelBase):
            id: int
            name: str

    The ``CustomerModel`` classes defined above will
    be treated by type checkers similarly to classes created with
    ``@dataclasses.dataclass``.
    For example, type checkers will assume these classes have
    ``__init__`` methods that accept ``id`` and ``name``.

    The arguments to this decorator can be used to customize this behavior:
    - ``eq_default`` indicates whether the ``eq`` parameter is assumed to be
        ``True`` or ``False`` if it is omitted by the caller.
    - ``order_default`` indicates whether the ``order`` parameter is
        assumed to be True or False if it is omitted by the caller.
    - ``kw_only_default`` indicates whether the ``kw_only`` parameter is
        assumed to be True or False if it is omitted by the caller.
    - ``frozen_default`` indicates whether the ``frozen`` parameter is
        assumed to be True or False if it is omitted by the caller.
    - ``field_specifiers`` specifies a static list of supported classes
        or functions that describe fields, similar to ``dataclasses.field()``.
    - Arbitrary other keyword arguments are accepted in order to allow for
        possible future extensions.

    At runtime, this decorator records its arguments in the
    ``__dataclass_transform__`` attribute on the decorated object.
    It has no other runtime effect.

    See PEP 681 for more details.
    """
    def decorator(cls_or_fn):
        cls_or_fn.__dataclass_transform__ = {
            "eq_default": eq_default,
            "order_default": order_default,
            "kw_only_default": kw_only_default,
            "frozen_default": frozen_default,
            "field_specifiers": field_specifiers,
            "kwargs": kwargs,
        }
        return cls_or_fn
    return decorator


type _Func = Callable[..., Any]


def override[F: _Func](method: F, /) -> F:
    """Indicate that a method is intended to override a method in a base class.

    Usage::

        class Base:
            def method(self) -> None:
                pass

        class Child(Base):
            @override
            def method(self) -> None:
                super().method()

    When this decorator is applied to a method, the type checker will
    validate that it overrides a method or attribute with the same name on a
    base class.  This helps prevent bugs that may occur when a base class is
    changed without an equivalent change to a child class.

    There is no runtime checking of this property. The decorator attempts to
    set the ``__override__`` attribute to ``True`` on the decorated object to
    allow runtime introspection.

    See PEP 698 for details.
    """
    try:
        method.__override__ = True
    except (AttributeError, TypeError):
        # Skip the attribute silently if it is not writable.
        # AttributeError happens if the object has __slots__ or a
        # read-only property, TypeError if it's a builtin class.
        pass
    return method


def is_protocol(tp: type, /) -> bool:
    """Return True if the given type is a Protocol.

    Example::

        >>> from typing import Protocol, is_protocol
        >>> class P(Protocol):
        ...     def a(self) -> str: ...
        ...     b: int
        >>> is_protocol(P)
        True
        >>> is_protocol(int)
        False
    """
    return (
        isinstance(tp, type)
        and getattr(tp, '_is_protocol', False)
        and tp != Protocol
    )


def get_protocol_members(tp: type, /) -> frozenset[str]:
    """Return the set of members defined in a Protocol.

    Example::

        >>> from typing import Protocol, get_protocol_members
        >>> class P(Protocol):
        ...     def a(self) -> str: ...
        ...     b: int
        >>> get_protocol_members(P) == frozenset({'a', 'b'})
        True

    Raise a TypeError for arguments that are not Protocols.
    """
    if not is_protocol(tp):
        raise TypeError(f'{tp!r} is not a Protocol')
    return frozenset(tp.__protocol_attrs__)


def __getattr__(attr):
    """Improve the import time of the typing module.

    Soft-deprecated objects which are costly to create
    are only created on-demand here.
    """
    if attr in {"Pattern", "Match"}:
        import re
        obj = _alias(getattr(re, attr), 1)
    elif attr in {"ContextManager", "AsyncContextManager"}:
        import contextlib
        obj = _alias(getattr(contextlib, f"Abstract{attr}"), 2, name=attr, defaults=(bool | None,))
    elif attr == "_collect_parameters":
        import warnings

        depr_message = (
            "The private _collect_parameters function is deprecated and will be"
            " removed in a future version of Python. Any use of private functions"
            " is discouraged and may break in the future."
        )
        warnings.warn(depr_message, category=DeprecationWarning, stacklevel=2)
        obj = _collect_type_parameters
    else:
        raise AttributeError(f"module {__name__!r} has no attribute {attr!r}")
    globals()[attr] = obj
    return obj
```
