## Supplementary software v0.2.1 for "Virtual control arms for paediatric myopia trials: external validation of axial-elongation models": __init__.py

```
"""
Python unit testing framework, based on Erich Gamma's JUnit and Kent Beck's
Smalltalk testing framework (used with permission).

This module contains the core framework classes that form the basis of
specific test cases and suites (TestCase, TestSuite etc.), and also a
text-based utility class for running the tests and reporting the results
 (TextTestRunner).

Simple usage:

    import unittest

    class IntegerArithmeticTestCase(unittest.TestCase):
        def testAdd(self):  # test method names begin with 'test'
            self.assertEqual((1 + 2), 3)
            self.assertEqual(0 + 1, 1)
        def testMultiply(self):
            self.assertEqual((0 * 10), 0)
            self.assertEqual((5 * 8), 40)

    if __name__ == '__main__':
        unittest.main()

Further information is available in the bundled documentation, and from

  http://docs.python.org/library/unittest.html

Copyright (c) 1999-2003 Steve Purcell
Copyright (c) 2003-2010 Python Software Foundation
This module is free software, and you may redistribute it and/or modify
it under the same terms as Python itself, so long as this copyright message
and disclaimer are retained in their original form.

IN NO EVENT SHALL THE AUTHOR BE LIABLE TO ANY PARTY FOR DIRECT, INDIRECT,
SPECIAL, INCIDENTAL, OR CONSEQUENTIAL DAMAGES ARISING OUT OF THE USE OF
THIS CODE, EVEN IF THE AUTHOR HAS BEEN ADVISED OF THE POSSIBILITY OF SUCH
DAMAGE.

THE AUTHOR SPECIFICALLY DISCLAIMS ANY WARRANTIES, INCLUDING, BUT NOT
LIMITED TO, THE IMPLIED WARRANTIES OF MERCHANTABILITY AND FITNESS FOR A
PARTICULAR PURPOSE.  THE CODE PROVIDED HEREUNDER IS ON AN "AS IS" BASIS,
AND THERE IS NO OBLIGATION WHATSOEVER TO PROVIDE MAINTENANCE,
SUPPORT, UPDATES, ENHANCEMENTS, OR MODIFICATIONS.
"""

__all__ = ['TestResult', 'TestCase', 'IsolatedAsyncioTestCase', 'TestSuite',
           'TextTestRunner', 'TestLoader', 'FunctionTestCase', 'main',
           'defaultTestLoader', 'SkipTest', 'skip', 'skipIf', 'skipUnless',
           'expectedFailure', 'TextTestResult', 'installHandler',
           'registerResult', 'removeResult', 'removeHandler',
           'addModuleCleanup', 'doModuleCleanups', 'enterModuleContext']

__unittest = True

from .result import TestResult
from .case import (addModuleCleanup, TestCase, FunctionTestCase, SkipTest, skip,
                   skipIf, skipUnless, expectedFailure, doModuleCleanups,
                   enterModuleContext)
from .suite import BaseTestSuite, TestSuite
from .loader import TestLoader, defaultTestLoader
from .main import TestProgram, main
from .runner import TextTestRunner, TextTestResult
from .signals import installHandler, registerResult, removeResult, removeHandler
# IsolatedAsyncioTestCase will be imported lazily.


# Lazy import of IsolatedAsyncioTestCase from .async_case
# It imports asyncio, which is relatively heavy, but most tests
# do not need it.

def __dir__():
    return globals().keys() | {'IsolatedAsyncioTestCase'}

def __getattr__(name):
    if name == 'IsolatedAsyncioTestCase':
        global IsolatedAsyncioTestCase
        from .async_case import IsolatedAsyncioTestCase
        return IsolatedAsyncioTestCase
    raise AttributeError(f"module {__name__!r} has no attribute {name!r}")
```
