## Supplementary software v0.2.1 for "Virtual control arms for paediatric myopia trials: external validation of axial-elongation models": __main__.py

```
"""Main entry point"""

import sys
if sys.argv[0].endswith("__main__.py"):
    import os.path
    # We change sys.argv[0] to make help message more useful
    # use executable without path, unquoted
    # (it's just a hint anyway)
    # (if you have spaces in your executable you get what you deserve!)
    executable = os.path.basename(sys.executable)
    sys.argv[0] = executable + " -m unittest"
    del os

__unittest = True

from .main import main

main(module=None)
```
