## Supplementary software v0.2.1 for "Virtual control arms for paediatric myopia trials: external validation of axial-elongation models": _log.py

```
import logging
import collections

from .case import _BaseTestCaseContext


_LoggingWatcher = collections.namedtuple("_LoggingWatcher",
                                         ["records", "output"])

class _CapturingHandler(logging.Handler):
    """
    A logging handler capturing all (raw and formatted) logging output.
    """

    def __init__(self):
        logging.Handler.__init__(self)
        self.watcher = _LoggingWatcher([], [])

    def flush(self):
        pass

    def emit(self, record):
        self.watcher.records.append(record)
        msg = self.format(record)
        self.watcher.output.append(msg)


class _AssertLogsContext(_BaseTestCaseContext):
    """A context manager for assertLogs() and assertNoLogs() """

    LOGGING_FORMAT = "%(levelname)s:%(name)s:%(message)s"

    def __init__(self, test_case, logger_name, level, no_logs):
        _BaseTestCaseContext.__init__(self, test_case)
        self.logger_name = logger_name
        if level:
            self.level = logging._nameToLevel.get(level, level)
        else:
            self.level = logging.INFO
        self.msg = None
        self.no_logs = no_logs

    def __enter__(self):
        if isinstance(self.logger_name, logging.Logger):
            logger = self.logger = self.logger_name
        else:
            logger = self.logger = logging.getLogger(self.logger_name)
        formatter = logging.Formatter(self.LOGGING_FORMAT)
        handler = _CapturingHandler()
        handler.setLevel(self.level)
        handler.setFormatter(formatter)
        self.watcher = handler.watcher
        self.old_handlers = logger.handlers[:]
        self.old_level = logger.level
        self.old_propagate = logger.propagate
        logger.handlers = [handler]
        logger.setLevel(self.level)
        logger.propagate = False
        if self.no_logs:
            return
        return handler.watcher

    def __exit__(self, exc_type, exc_value, tb):
        self.logger.handlers = self.old_handlers
        self.logger.propagate = self.old_propagate
        self.logger.setLevel(self.old_level)

        if exc_type is not None:
            # let unexpected exceptions pass through
            return False

        if self.no_logs:
            # assertNoLogs
            if len(self.watcher.records) > 0:
                self._raiseFailure(
                    "Unexpected logs found: {!r}".format(
                        self.watcher.output
                    )
                )

        else:
            # assertLogs
            if len(self.watcher.records) == 0:
                self._raiseFailure(
                    "no logs of level {} or higher triggered on {}"
                    .format(logging.getLevelName(self.level), self.logger.name))
```
