## Supplementary software v0.2.1 for "Virtual control arms for paediatric myopia trials: external validation of axial-elongation models": async_case.py

```
import asyncio
import contextvars
import inspect
import warnings

from .case import TestCase

__unittest = True

class IsolatedAsyncioTestCase(TestCase):
    # Names intentionally have a long prefix
    # to reduce a chance of clashing with user-defined attributes
    # from inherited test case
    #
    # The class doesn't call loop.run_until_complete(self.setUp()) and family
    # but uses a different approach:
    # 1. create a long-running task that reads self.setUp()
    #    awaitable from queue along with a future
    # 2. await the awaitable object passing in and set the result
    #    into the future object
    # 3. Outer code puts the awaitable and the future object into a queue
    #    with waiting for the future
    # The trick is necessary because every run_until_complete() call
    # creates a new task with embedded ContextVar context.
    # To share contextvars between setUp(), test and tearDown() we need to execute
    # them inside the same task.

    # Note: the test case modifies event loop policy if the policy was not instantiated
    # yet, unless loop_factory=asyncio.EventLoop is set.
    # asyncio.get_event_loop_policy() creates a default policy on demand but never
    # returns None
    # I believe this is not an issue in user level tests but python itself for testing
    # should reset a policy in every test module
    # by calling asyncio.set_event_loop_policy(None) in tearDownModule()
    # or set loop_factory=asyncio.EventLoop

    loop_factory = None

    def __init__(self, methodName='runTest'):
        super().__init__(methodName)
        self._asyncioRunner = None
        self._asyncioTestContext = contextvars.copy_context()

    async def asyncSetUp(self):
        pass

    async def asyncTearDown(self):
        pass

    def addAsyncCleanup(self, func, /, *args, **kwargs):
        # A trivial trampoline to addCleanup()
        # the function exists because it has a different semantics
        # and signature:
        # addCleanup() accepts regular functions
        # but addAsyncCleanup() accepts coroutines
        #
        # We intentionally don't add inspect.iscoroutinefunction() check
        # for func argument because there is no way
        # to check for async function reliably:
        # 1. It can be "async def func()" itself
        # 2. Class can implement "async def __call__()" method
        # 3. Regular "def func()" that returns awaitable object
        self.addCleanup(*(func, *args), **kwargs)

    async def enterAsyncContext(self, cm):
        """Enters the supplied asynchronous context manager.

        If successful, also adds its __aexit__ method as a cleanup
        function and returns the result of the __aenter__ method.
        """
        # We look up the special methods on the type to match the with
        # statement.
        cls = type(cm)
        try:
            enter = cls.__aenter__
            exit = cls.__aexit__
        except AttributeError:
            raise TypeError(f"'{cls.__module__}.{cls.__qualname__}' object does "
                            f"not support the asynchronous context manager protocol"
                           ) from None
        result = await enter(cm)
        self.addAsyncCleanup(exit, cm, None, None, None)
        return result

    def _callSetUp(self):
        # Force loop to be initialized and set as the current loop
        # so that setUp functions can use get_event_loop() and get the
        # correct loop instance.
        self._asyncioRunner.get_loop()
        self._asyncioTestContext.run(self.setUp)
        self._callAsync(self.asyncSetUp)

    def _callTestMethod(self, method):
        if self._callMaybeAsync(method) is not None:
            warnings.warn(f'It is deprecated to return a value that is not None from a '
                          f'test case ({method})', DeprecationWarning, stacklevel=4)

    def _callTearDown(self):
        self._callAsync(self.asyncTearDown)
        self._asyncioTestContext.run(self.tearDown)

    def _callCleanup(self, function, *args, **kwargs):
        self._callMaybeAsync(function, *args, **kwargs)

    def _callAsync(self, func, /, *args, **kwargs):
        assert self._asyncioRunner is not None, 'asyncio runner is not initialized'
        assert inspect.iscoroutinefunction(func), f'{func!r} is not an async function'
        return self._asyncioRunner.run(
            func(*args, **kwargs),
            context=self._asyncioTestContext
        )

    def _callMaybeAsync(self, func, /, *args, **kwargs):
        assert self._asyncioRunner is not None, 'asyncio runner is not initialized'
        if inspect.iscoroutinefunction(func):
            return self._asyncioRunner.run(
                func(*args, **kwargs),
                context=self._asyncioTestContext,
            )
        else:
            return self._asyncioTestContext.run(func, *args, **kwargs)

    def _setupAsyncioRunner(self):
        assert self._asyncioRunner is None, 'asyncio runner is already initialized'
        runner = asyncio.Runner(debug=True, loop_factory=self.loop_factory)
        self._asyncioRunner = runner

    def _tearDownAsyncioRunner(self):
        runner = self._asyncioRunner
        runner.close()

    def run(self, result=None):
        self._setupAsyncioRunner()
        try:
            return super().run(result)
        finally:
            self._tearDownAsyncioRunner()

    def debug(self):
        self._setupAsyncioRunner()
        super().debug()
        self._tearDownAsyncioRunner()

    def __del__(self):
        if self._asyncioRunner is not None:
            self._tearDownAsyncioRunner()
```
