## Supplementary software v0.2.1 for "Virtual control arms for paediatric myopia trials: external validation of axial-elongation models": case.py

```
"""Test case implementation"""

import sys
import functools
import difflib
import pprint
import re
import warnings
import collections
import contextlib
import traceback
import time
import types

from . import result
from .util import (strclass, safe_repr, _count_diff_all_purpose,
                   _count_diff_hashable, _common_shorten_repr)

__unittest = True

_subtest_msg_sentinel = object()

DIFF_OMITTED = ('\nDiff is %s characters long. '
                 'Set self.maxDiff to None to see it.')

class SkipTest(Exception):
    """
    Raise this exception in a test to skip it.

    Usually you can use TestCase.skipTest() or one of the skipping decorators
    instead of raising this directly.
    """

class _ShouldStop(Exception):
    """
    The test should stop.
    """

class _UnexpectedSuccess(Exception):
    """
    The test was supposed to fail, but it didn't!
    """


class _Outcome(object):
    def __init__(self, result=None):
        self.expecting_failure = False
        self.result = result
        self.result_supports_subtests = hasattr(result, "addSubTest")
        self.success = True
        self.expectedFailure = None

    @contextlib.contextmanager
    def testPartExecutor(self, test_case, subTest=False):
        old_success = self.success
        self.success = True
        try:
            yield
        except KeyboardInterrupt:
            raise
        except SkipTest as e:
            self.success = False
            _addSkip(self.result, test_case, str(e))
        except _ShouldStop:
            pass
        except:
            exc_info = sys.exc_info()
            if self.expecting_failure:
                self.expectedFailure = exc_info
            else:
                self.success = False
                if subTest:
                    self.result.addSubTest(test_case.test_case, test_case, exc_info)
                else:
                    _addError(self.result, test_case, exc_info)
            # explicitly break a reference cycle:
            # exc_info -> frame -> exc_info
            exc_info = None
        else:
            if subTest and self.success:
                self.result.addSubTest(test_case.test_case, test_case, None)
        finally:
            self.success = self.success and old_success


def _addSkip(result, test_case, reason):
    addSkip = getattr(result, 'addSkip', None)
    if addSkip is not None:
        addSkip(test_case, reason)
    else:
        warnings.warn("TestResult has no addSkip method, skips not reported",
                      RuntimeWarning, 2)
        result.addSuccess(test_case)

def _addError(result, test, exc_info):
    if result is not None and exc_info is not None:
        if issubclass(exc_info[0], test.failureException):
            result.addFailure(test, exc_info)
        else:
            result.addError(test, exc_info)

def _id(obj):
    return obj


def _enter_context(cm, addcleanup):
    # We look up the special methods on the type to match the with
    # statement.
    cls = type(cm)
    try:
        enter = cls.__enter__
        exit = cls.__exit__
    except AttributeError:
        raise TypeError(f"'{cls.__module__}.{cls.__qualname__}' object does "
                        f"not support the context manager protocol") from None
    result = enter(cm)
    addcleanup(exit, cm, None, None, None)
    return result


_module_cleanups = []
def addModuleCleanup(function, /, *args, **kwargs):
    """Same as addCleanup, except the cleanup items are called even if
    setUpModule fails (unlike tearDownModule)."""
    _module_cleanups.append((function, args, kwargs))

def enterModuleContext(cm):
    """Same as enterContext, but module-wide."""
    return _enter_context(cm, addModuleCleanup)


def doModuleCleanups():
    """Execute all module cleanup functions. Normally called for you after
    tearDownModule."""
    exceptions = []
    while _module_cleanups:
        function, args, kwargs = _module_cleanups.pop()
        try:
            function(*args, **kwargs)
        except Exception as exc:
            exceptions.append(exc)
    if exceptions:
        # Swallows all but first exception. If a multi-exception handler
        # gets written we should use that here instead.
        raise exceptions[0]


def skip(reason):
    """
    Unconditionally skip a test.
    """
    def decorator(test_item):
        if not isinstance(test_item, type):
            @functools.wraps(test_item)
            def skip_wrapper(*args, **kwargs):
                raise SkipTest(reason)
            test_item = skip_wrapper

        test_item.__unittest_skip__ = True
        test_item.__unittest_skip_why__ = reason
        return test_item
    if isinstance(reason, types.FunctionType):
        test_item = reason
        reason = ''
        return decorator(test_item)
    return decorator

def skipIf(condition, reason):
    """
    Skip a test if the condition is true.
    """
    if condition:
        return skip(reason)
    return _id

def skipUnless(condition, reason):
    """
    Skip a test unless the condition is true.
    """
    if not condition:
        return skip(reason)
    return _id

def expectedFailure(test_item):
    test_item.__unittest_expecting_failure__ = True
    return test_item

def _is_subtype(expected, basetype):
    if isinstance(expected, tuple):
        return all(_is_subtype(e, basetype) for e in expected)
    return isinstance(expected, type) and issubclass(expected, basetype)

class _BaseTestCaseContext:

    def __init__(self, test_case):
        self.test_case = test_case

    def _raiseFailure(self, standardMsg):
        msg = self.test_case._formatMessage(self.msg, standardMsg)
        raise self.test_case.failureException(msg)

class _AssertRaisesBaseContext(_BaseTestCaseContext):

    def __init__(self, expected, test_case, expected_regex=None):
        _BaseTestCaseContext.__init__(self, test_case)
        self.expected = expected
        self.test_case = test_case
        if expected_regex is not None:
            expected_regex = re.compile(expected_regex)
        self.expected_regex = expected_regex
        self.obj_name = None
        self.msg = None

    def handle(self, name, args, kwargs):
        """
        If args is empty, assertRaises/Warns is being used as a
        context manager, so check for a 'msg' kwarg and return self.
        If args is not empty, call a callable passing positional and keyword
        arguments.
        """
        try:
            if not _is_subtype(self.expected, self._base_type):
                raise TypeError('%s() arg 1 must be %s' %
                                (name, self._base_type_str))
            if not args:
                self.msg = kwargs.pop('msg', None)
                if kwargs:
                    raise TypeError('%r is an invalid keyword argument for '
                                    'this function' % (next(iter(kwargs)),))
                return self

            callable_obj, *args = args
            try:
                self.obj_name = callable_obj.__name__
            except AttributeError:
                self.obj_name = str(callable_obj)
            with self:
                callable_obj(*args, **kwargs)
        finally:
            # bpo-23890: manually break a reference cycle
            self = None


class _AssertRaisesContext(_AssertRaisesBaseContext):
    """A context manager used to implement TestCase.assertRaises* methods."""

    _base_type = BaseException
    _base_type_str = 'an exception type or tuple of exception types'

    def __enter__(self):
        return self

    def __exit__(self, exc_type, exc_value, tb):
        if exc_type is None:
            try:
                exc_name = self.expected.__name__
            except AttributeError:
                exc_name = str(self.expected)
            if self.obj_name:
                self._raiseFailure("{} not raised by {}".format(exc_name,
                                                                self.obj_name))
            else:
                self._raiseFailure("{} not raised".format(exc_name))
        else:
            traceback.clear_frames(tb)
        if not issubclass(exc_type, self.expected):
            # let unexpected exceptions pass through
            return False
        # store exception, without traceback, for later retrieval
        self.exception = exc_value.with_traceback(None)
        if self.expected_regex is None:
            return True

        expected_regex = self.expected_regex
        if not expected_regex.search(str(exc_value)):
            self._raiseFailure('"{}" does not match "{}"'.format(
                     expected_regex.pattern, str(exc_value)))
        return True

    __class_getitem__ = classmethod(types.GenericAlias)


class _AssertWarnsContext(_AssertRaisesBaseContext):
    """A context manager used to implement TestCase.assertWarns* methods."""

    _base_type = Warning
    _base_type_str = 'a warning type or tuple of warning types'

    def __enter__(self):
        # The __warningregistry__'s need to be in a pristine state for tests
        # to work properly.
        for v in list(sys.modules.values()):
            if getattr(v, '__warningregistry__', None):
                v.__warningregistry__ = {}
        self.warnings_manager = warnings.catch_warnings(record=True)
        self.warnings = self.warnings_manager.__enter__()
        warnings.simplefilter("always", self.expected)
        return self

    def __exit__(self, exc_type, exc_value, tb):
        self.warnings_manager.__exit__(exc_type, exc_value, tb)
        if exc_type is not None:
            # let unexpected exceptions pass through
            return
        try:
            exc_name = self.expected.__name__
        except AttributeError:
            exc_name = str(self.expected)
        first_matching = None
        for m in self.warnings:
            w = m.message
            if not isinstance(w, self.expected):
                continue
            if first_matching is None:
                first_matching = w
            if (self.expected_regex is not None and
                not self.expected_regex.search(str(w))):
                continue
            # store warning for later retrieval
            self.warning = w
            self.filename = m.filename
            self.lineno = m.lineno
            return
        # Now we simply try to choose a helpful failure message
        if first_matching is not None:
            self._raiseFailure('"{}" does not match "{}"'.format(
                     self.expected_regex.pattern, str(first_matching)))
        if self.obj_name:
            self._raiseFailure("{} not triggered by {}".format(exc_name,
                                                               self.obj_name))
        else:
            self._raiseFailure("{} not triggered".format(exc_name))


class _AssertNotWarnsContext(_AssertWarnsContext):

    def __exit__(self, exc_type, exc_value, tb):
        self.warnings_manager.__exit__(exc_type, exc_value, tb)
        if exc_type is not None:
            # let unexpected exceptions pass through
            return
        try:
            exc_name = self.expected.__name__
        except AttributeError:
            exc_name = str(self.expected)
        for m in self.warnings:
            w = m.message
            if isinstance(w, self.expected):
                self._raiseFailure(f"{exc_name} triggered")


class _OrderedChainMap(collections.ChainMap):
    def __iter__(self):
        seen = set()
        for mapping in self.maps:
            for k in mapping:
                if k not in seen:
                    seen.add(k)
                    yield k


class TestCase(object):
    """A class whose instances are single test cases.

    By default, the test code itself should be placed in a method named
    'runTest'.

    If the fixture may be used for many test cases, create as
    many test methods as are needed. When instantiating such a TestCase
    subclass, specify in the constructor arguments the name of the test method
    that the instance is to execute.

    Test authors should subclass TestCase for their own tests. Construction
    and deconstruction of the test's environment ('fixture') can be
    implemented by overriding the 'setUp' and 'tearDown' methods respectively.

    If it is necessary to override the __init__ method, the base class
    __init__ method must always be called. It is important that subclasses
    should not change the signature of their __init__ method, since instances
    of the classes are instantiated automatically by parts of the framework
    in order to be run.

    When subclassing TestCase, you can set these attributes:
    * failureException: determines which exception will be raised when
        the instance's assertion methods fail; test methods raising this
        exception will be deemed to have 'failed' rather than 'errored'.
    * longMessage: determines whether long messages (including repr of
        objects used in assert methods) will be printed on failure in *addition*
        to any explicit message passed.
    * maxDiff: sets the maximum length of a diff in failure messages
        by assert methods using difflib. It is looked up as an instance
        attribute so can be configured by individual tests if required.
    """

    failureException = AssertionError

    longMessage = True

    maxDiff = 80*8

    # If a string is longer than _diffThreshold, use normal comparison instead
    # of difflib.  See #11763.
    _diffThreshold = 2**16

    def __init_subclass__(cls, *args, **kwargs):
        # Attribute used by TestSuite for classSetUp
        cls._classSetupFailed = False
        cls._class_cleanups = []
        super().__init_subclass__(*args, **kwargs)

    def __init__(self, methodName='runTest'):
        """Create an instance of the class that will use the named test
           method when executed. Raises a ValueError if the instance does
           not have a method with the specified name.
        """
        self._testMethodName = methodName
        self._outcome = None
        self._testMethodDoc = 'No test'
        try:
            testMethod = getattr(self, methodName)
        except AttributeError:
            if methodName != 'runTest':
                # we allow instantiation with no explicit method name
                # but not an *incorrect* or missing method name
                raise ValueError("no such test method in %s: %s" %
                      (self.__class__, methodName))
        else:
            self._testMethodDoc = testMethod.__doc__
        self._cleanups = []
        self._subtest = None

        # Map types to custom assertEqual functions that will compare
        # instances of said type in more detail to generate a more useful
        # error message.
        self._type_equality_funcs = {}
        self.addTypeEqualityFunc(dict, 'assertDictEqual')
        self.addTypeEqualityFunc(list, 'assertListEqual')
        self.addTypeEqualityFunc(tuple, 'assertTupleEqual')
        self.addTypeEqualityFunc(set, 'assertSetEqual')
        self.addTypeEqualityFunc(frozenset, 'assertSetEqual')
        self.addTypeEqualityFunc(str, 'assertMultiLineEqual')

    def addTypeEqualityFunc(self, typeobj, function):
        """Add a type specific assertEqual style function to compare a type.

        This method is for use by TestCase subclasses that need to register
        their own type equality functions to provide nicer error messages.

        Args:
            typeobj: The data type to call this function on when both values
                    are of the same type in assertEqual().
            function: The callable taking two arguments and an optional
                    msg= argument that raises self.failureException with a
                    useful error message when the two arguments are not equal.
        """
        self._type_equality_funcs[typeobj] = function

    def addCleanup(self, function, /, *args, **kwargs):
        """Add a function, with arguments, to be called when the test is
        completed. Functions added are called on a LIFO basis and are
        called after tearDown on test failure or success.

        Cleanup items are called even if setUp fails (unlike tearDown)."""
        self._cleanups.append((function, args, kwargs))

    def enterContext(self, cm):
        """Enters the supplied context manager.

        If successful, also adds its __exit__ method as a cleanup
        function and returns the result of the __enter__ method.
        """
        return _enter_context(cm, self.addCleanup)

    @classmethod
    def addClassCleanup(cls, function, /, *args, **kwargs):
        """Same as addCleanup, except the cleanup items are called even if
        setUpClass fails (unlike tearDownClass)."""
        cls._class_cleanups.append((function, args, kwargs))

    @classmethod
    def enterClassContext(cls, cm):
        """Same as enterContext, but class-wide."""
        return _enter_context(cm, cls.addClassCleanup)

    def setUp(self):
        "Hook method for setting up the test fixture before exercising it."
        pass

    def tearDown(self):
        "Hook method for deconstructing the test fixture after testing it."
        pass

    @classmethod
    def setUpClass(cls):
        "Hook method for setting up class fixture before running tests in the class."

    @classmethod
    def tearDownClass(cls):
        "Hook method for deconstructing the class fixture after running all tests in the class."

    def countTestCases(self):
        return 1

    def defaultTestResult(self):
        return result.TestResult()

    def shortDescription(self):
        """Returns a one-line description of the test, or None if no
        description has been provided.

        The default implementation of this method returns the first line of
        the specified test method's docstring.
        """
        doc = self._testMethodDoc
        return doc.strip().split("\n")[0].strip() if doc else None


    def id(self):
        return "%s.%s" % (strclass(self.__class__), self._testMethodName)

    def __eq__(self, other):
        if type(self) is not type(other):
            return NotImplemented

        return self._testMethodName == other._testMethodName

    def __hash__(self):
        return hash((type(self), self._testMethodName))

    def __str__(self):
        return "%s (%s.%s)" % (self._testMethodName, strclass(self.__class__), self._testMethodName)

    def __repr__(self):
        return "<%s testMethod=%s>" % \
               (strclass(self.__class__), self._testMethodName)

    @contextlib.contextmanager
    def subTest(self, msg=_subtest_msg_sentinel, **params):
        """Return a context manager that will return the enclosed block
        of code in a subtest identified by the optional message and
        keyword parameters.  A failure in the subtest marks the test
        case as failed but resumes execution at the end of the enclosed
        block, allowing further test code to be executed.
        """
        if self._outcome is None or not self._outcome.result_supports_subtests:
            yield
            return
        parent = self._subtest
        if parent is None:
            params_map = _OrderedChainMap(params)
        else:
            params_map = parent.params.new_child(params)
        self._subtest = _SubTest(self, msg, params_map)
        try:
            with self._outcome.testPartExecutor(self._subtest, subTest=True):
                yield
            if not self._outcome.success:
                result = self._outcome.result
                if result is not None and result.failfast:
                    raise _ShouldStop
            elif self._outcome.expectedFailure:
                # If the test is expecting a failure, we really want to
                # stop now and register the expected failure.
                raise _ShouldStop
        finally:
            self._subtest = parent

    def _addExpectedFailure(self, result, exc_info):
        try:
            addExpectedFailure = result.addExpectedFailure
        except AttributeError:
            warnings.warn("TestResult has no addExpectedFailure method, reporting as passes",
                          RuntimeWarning)
            result.addSuccess(self)
        else:
            addExpectedFailure(self, exc_info)

    def _addUnexpectedSuccess(self, result):
        try:
            addUnexpectedSuccess = result.addUnexpectedSuccess
        except AttributeError:
            warnings.warn("TestResult has no addUnexpectedSuccess method, reporting as failure",
                          RuntimeWarning)
            # We need to pass an actual exception and traceback to addFailure,
            # otherwise the legacy result can choke.
            try:
                raise _UnexpectedSuccess from None
            except _UnexpectedSuccess:
                result.addFailure(self, sys.exc_info())
        else:
            addUnexpectedSuccess(self)

    def _addDuration(self, result, elapsed):
        try:
            addDuration = result.addDuration
        except AttributeError:
            warnings.warn("TestResult has no addDuration method",
                          RuntimeWarning)
        else:
            addDuration(self, elapsed)

    def _callSetUp(self):
        self.setUp()

    def _callTestMethod(self, method):
        if method() is not None:
            warnings.warn(f'It is deprecated to return a value that is not None from a '
                          f'test case ({method})', DeprecationWarning, stacklevel=3)

    def _callTearDown(self):
        self.tearDown()

    def _callCleanup(self, function, /, *args, **kwargs):
        function(*args, **kwargs)

    def run(self, result=None):
        if result is None:
            result = self.defaultTestResult()
            startTestRun = getattr(result, 'startTestRun', None)
            stopTestRun = getattr(result, 'stopTestRun', None)
            if startTestRun is not None:
                startTestRun()
        else:
            stopTestRun = None

        result.startTest(self)
        try:
            testMethod = getattr(self, self._testMethodName)
            if (getattr(self.__class__, "__unittest_skip__", False) or
                getattr(testMethod, "__unittest_skip__", False)):
                # If the class or method was skipped.
                skip_why = (getattr(self.__class__, '__unittest_skip_why__', '')
                            or getattr(testMethod, '__unittest_skip_why__', ''))
                _addSkip(result, self, skip_why)
                return result

            expecting_failure = (
                getattr(self, "__unittest_expecting_failure__", False) or
                getattr(testMethod, "__unittest_expecting_failure__", False)
            )
            outcome = _Outcome(result)
            start_time = time.perf_counter()
            try:
                self._outcome = outcome

                with outcome.testPartExecutor(self):
                    self._callSetUp()
                if outcome.success:
                    outcome.expecting_failure = expecting_failure
                    with outcome.testPartExecutor(self):
                        self._callTestMethod(testMethod)
                    outcome.expecting_failure = False
                    with outcome.testPartExecutor(self):
                        self._callTearDown()
                self.doCleanups()
                self._addDuration(result, (time.perf_counter() - start_time))

                if outcome.success:
                    if expecting_failure:
                        if outcome.expectedFailure:
                            self._addExpectedFailure(result, outcome.expectedFailure)
                        else:
                            self._addUnexpectedSuccess(result)
                    else:
                        result.addSuccess(self)
                return result
            finally:
                # explicitly break reference cycle:
                # outcome.expectedFailure -> frame -> outcome -> outcome.expectedFailure
                outcome.expectedFailure = None
                outcome = None

                # clear the outcome, no more needed
                self._outcome = None

        finally:
            result.stopTest(self)
            if stopTestRun is not None:
                stopTestRun()

    def doCleanups(self):
        """Execute all cleanup functions. Normally called for you after
        tearDown."""
        outcome = self._outcome or _Outcome()
        while self._cleanups:
            function, args, kwargs = self._cleanups.pop()
            with outcome.testPartExecutor(self):
                self._callCleanup(function, *args, **kwargs)

        # return this for backwards compatibility
        # even though we no longer use it internally
        return outcome.success

    @classmethod
    def doClassCleanups(cls):
        """Execute all class cleanup functions. Normally called for you after
        tearDownClass."""
        cls.tearDown_exceptions = []
        while cls._class_cleanups:
            function, args, kwargs = cls._class_cleanups.pop()
            try:
                function(*args, **kwargs)
            except Exception:
                cls.tearDown_exceptions.append(sys.exc_info())

    def __call__(self, *args, **kwds):
        return self.run(*args, **kwds)

    def debug(self):
        """Run the test without collecting errors in a TestResult"""
        testMethod = getattr(self, self._testMethodName)
        if (getattr(self.__class__, "__unittest_skip__", False) or
            getattr(testMethod, "__unittest_skip__", False)):
            # If the class or method was skipped.
            skip_why = (getattr(self.__class__, '__unittest_skip_why__', '')
                        or getattr(testMethod, '__unittest_skip_why__', ''))
            raise SkipTest(skip_why)

        self._callSetUp()
        self._callTestMethod(testMethod)
        self._callTearDown()
        while self._cleanups:
            function, args, kwargs = self._cleanups.pop()
            self._callCleanup(function, *args, **kwargs)

    def skipTest(self, reason):
        """Skip this test."""
        raise SkipTest(reason)

    def fail(self, msg=None):
        """Fail immediately, with the given message."""
        raise self.failureException(msg)

    def assertFalse(self, expr, msg=None):
        """Check that the expression is false."""
        if expr:
            msg = self._formatMessage(msg, "%s is not false" % safe_repr(expr))
            raise self.failureException(msg)

    def assertTrue(self, expr, msg=None):
        """Check that the expression is true."""
        if not expr:
            msg = self._formatMessage(msg, "%s is not true" % safe_repr(expr))
            raise self.failureException(msg)

    def _formatMessage(self, msg, standardMsg):
        """Honour the longMessage attribute when generating failure messages.
        If longMessage is False this means:
        * Use only an explicit message if it is provided
        * Otherwise use the standard message for the assert

        If longMessage is True:
        * Use the standard message
        * If an explicit message is provided, plus ' : ' and the explicit message
        """
        if not self.longMessage:
            return msg or standardMsg
        if msg is None:
            return standardMsg
        try:
            # don't switch to '{}' formatting in Python 2.X
            # it changes the way unicode input is handled
            return '%s : %s' % (standardMsg, msg)
        except UnicodeDecodeError:
            return  '%s : %s' % (safe_repr(standardMsg), safe_repr(msg))

    def assertRaises(self, expected_exception, *args, **kwargs):
        """Fail unless an exception of class expected_exception is raised
           by the callable when invoked with specified positional and
           keyword arguments. If a different type of exception is
           raised, it will not be caught, and the test case will be
           deemed to have suffered an error, exactly as for an
           unexpected exception.

           If called with the callable and arguments omitted, will return a
           context object used like this::

                with self.assertRaises(SomeException):
                    do_something()

           An optional keyword argument 'msg' can be provided when assertRaises
           is used as a context object.

           The context manager keeps a reference to the exception as
           the 'exception' attribute. This allows you to inspect the
           exception after the assertion::

               with self.assertRaises(SomeException) as cm:
                   do_something()
               the_exception = cm.exception
               self.assertEqual(the_exception.error_code, 3)
        """
        context = _AssertRaisesContext(expected_exception, self)
        try:
            return context.handle('assertRaises', args, kwargs)
        finally:
            # bpo-23890: manually break a reference cycle
            context = None

    def assertWarns(self, expected_warning, *args, **kwargs):
        """Fail unless a warning of class warnClass is triggered
           by the callable when invoked with specified positional and
           keyword arguments.  If a different type of warning is
           triggered, it will not be handled: depending on the other
           warning filtering rules in effect, it might be silenced, printed
           out, or raised as an exception.

           If called with the callable and arguments omitted, will return a
           context object used like this::

                with self.assertWarns(SomeWarning):
                    do_something()

           An optional keyword argument 'msg' can be provided when assertWarns
           is used as a context object.

           The context manager keeps a reference to the first matching
           warning as the 'warning' attribute; similarly, the 'filename'
           and 'lineno' attributes give you information about the line
           of Python code from which the warning was triggered.
           This allows you to inspect the warning after the assertion::

               with self.assertWarns(SomeWarning) as cm:
                   do_something()
               the_warning = cm.warning
               self.assertEqual(the_warning.some_attribute, 147)
        """
        context = _AssertWarnsContext(expected_warning, self)
        return context.handle('assertWarns', args, kwargs)

    def _assertNotWarns(self, expected_warning, *args, **kwargs):
        """The opposite of assertWarns. Private due to low demand."""
        context = _AssertNotWarnsContext(expected_warning, self)
        return context.handle('_assertNotWarns', args, kwargs)

    def assertLogs(self, logger=None, level=None):
        """Fail unless a log message of level *level* or higher is emitted
        on *logger_name* or its children.  If omitted, *level* defaults to
        INFO and *logger* defaults to the root logger.

        This method must be used as a context manager, and will yield
        a recording object with two attributes: `output` and `records`.
        At the end of the context manager, the `output` attribute will
        be a list of the matching formatted log messages and the
        `records` attribute will be a list of the corresponding LogRecord
        objects.

        Example::

            with self.assertLogs('foo', level='INFO') as cm:
                logging.getLogger('foo').info('first message')
                logging.getLogger('foo.bar').error('second message')
            self.assertEqual(cm.output, ['INFO:foo:first message',
                                         'ERROR:foo.bar:second message'])
        """
        # Lazy import to avoid importing logging if it is not needed.
        from ._log import _AssertLogsContext
        return _AssertLogsContext(self, logger, level, no_logs=False)

    def assertNoLogs(self, logger=None, level=None):
        """ Fail unless no log messages of level *level* or higher are emitted
        on *logger_name* or its children.

        This method must be used as a context manager.
        """
        from ._log import _AssertLogsContext
        return _AssertLogsContext(self, logger, level, no_logs=True)

    def _getAssertEqualityFunc(self, first, second):
        """Get a detailed comparison function for the types of the two args.

        Returns: A callable accepting (first, second, msg=None) that will
        raise a failure exception if first != second with a useful human
        readable error message for those types.
        """
        #
        # NOTE(gregory.p.smith): I considered isinstance(first, type(second))
        # and vice versa.  I opted for the conservative approach in case
        # subclasses are not intended to be compared in detail to their super
        # class instances using a type equality func.  This means testing
        # subtypes won't automagically use the detailed comparison.  Callers
        # should use their type specific assertSpamEqual method to compare
        # subclasses if the detailed comparison is desired and appropriate.
        # See the discussion in http://bugs.python.org/issue2578.
        #
        if type(first) is type(second):
            asserter = self._type_equality_funcs.get(type(first))
            if asserter is not None:
                if isinstance(asserter, str):
                    asserter = getattr(self, asserter)
                return asserter

        return self._baseAssertEqual

    def _baseAssertEqual(self, first, second, msg=None):
        """The default assertEqual implementation, not type specific."""
        if not first == second:
            standardMsg = '%s != %s' % _common_shorten_repr(first, second)
            msg = self._formatMessage(msg, standardMsg)
            raise self.failureException(msg)

    def assertEqual(self, first, second, msg=None):
        """Fail if the two objects are unequal as determined by the '=='
           operator.
        """
        assertion_func = self._getAssertEqualityFunc(first, second)
        assertion_func(first, second, msg=msg)

    def assertNotEqual(self, first, second, msg=None):
        """Fail if the two objects are equal as determined by the '!='
           operator.
        """
        if not first != second:
            msg = self._formatMessage(msg, '%s == %s' % (safe_repr(first),
                                                          safe_repr(second)))
            raise self.failureException(msg)

    def assertAlmostEqual(self, first, second, places=None, msg=None,
                          delta=None):
        """Fail if the two objects are unequal as determined by their
           difference rounded to the given number of decimal places
           (default 7) and comparing to zero, or by comparing that the
           difference between the two objects is more than the given
           delta.

           Note that decimal places (from zero) are usually not the same
           as significant digits (measured from the most significant digit).

           If the two objects compare equal then they will automatically
           compare almost equal.
        """
        if first == second:
            # shortcut
            return
        if delta is not None and places is not None:
            raise TypeError("specify delta or places not both")

        diff = abs(first - second)
        if delta is not None:
            if diff <= delta:
                return

            standardMsg = '%s != %s within %s delta (%s difference)' % (
                safe_repr(first),
                safe_repr(second),
                safe_repr(delta),
                safe_repr(diff))
        else:
            if places is None:
                places = 7

            if round(diff, places) == 0:
                return

            standardMsg = '%s != %s within %r places (%s difference)' % (
                safe_repr(first),
                safe_repr(second),
                places,
                safe_repr(diff))
        msg = self._formatMessage(msg, standardMsg)
        raise self.failureException(msg)

    def assertNotAlmostEqual(self, first, second, places=None, msg=None,
                             delta=None):
        """Fail if the two objects are equal as determined by their
           difference rounded to the given number of decimal places
           (default 7) and comparing to zero, or by comparing that the
           difference between the two objects is less than the given delta.

           Note that decimal places (from zero) are usually not the same
           as significant digits (measured from the most significant digit).

           Objects that are equal automatically fail.
        """
        if delta is not None and places is not None:
            raise TypeError("specify delta or places not both")
        diff = abs(first - second)
        if delta is not None:
            if not (first == second) and diff > delta:
                return
            standardMsg = '%s == %s within %s delta (%s difference)' % (
                safe_repr(first),
                safe_repr(second),
                safe_repr(delta),
                safe_repr(diff))
        else:
            if places is None:
                places = 7
            if not (first == second) and round(diff, places) != 0:
                return
            standardMsg = '%s == %s within %r places' % (safe_repr(first),
                                                         safe_repr(second),
                                                         places)

        msg = self._formatMessage(msg, standardMsg)
        raise self.failureException(msg)

    def assertSequenceEqual(self, seq1, seq2, msg=None, seq_type=None):
        """An equality assertion for ordered sequences (like lists and tuples).

        For the purposes of this function, a valid ordered sequence type is one
        which can be indexed, has a length, and has an equality operator.

        Args:
            seq1: The first sequence to compare.
            seq2: The second sequence to compare.
            seq_type: The expected datatype of the sequences, or None if no
                    datatype should be enforced.
            msg: Optional message to use on failure instead of a list of
                    differences.
        """
        if seq_type is not None:
            seq_type_name = seq_type.__name__
            if not isinstance(seq1, seq_type):
                raise self.failureException('First sequence is not a %s: %s'
                                        % (seq_type_name, safe_repr(seq1)))
            if not isinstance(seq2, seq_type):
                raise self.failureException('Second sequence is not a %s: %s'
                                        % (seq_type_name, safe_repr(seq2)))
        else:
            seq_type_name = "sequence"

        differing = None
        try:
            len1 = len(seq1)
        except (TypeError, NotImplementedError):
            differing = 'First %s has no length.    Non-sequence?' % (
                    seq_type_name)

        if differing is None:
            try:
                len2 = len(seq2)
            except (TypeError, NotImplementedError):
                differing = 'Second %s has no length.    Non-sequence?' % (
                        seq_type_name)

        if differing is None:
            if seq1 == seq2:
                return

            differing = '%ss differ: %s != %s\n' % (
                    (seq_type_name.capitalize(),) +
                    _common_shorten_repr(seq1, seq2))

            for i in range(min(len1, len2)):
                try:
                    item1 = seq1[i]
                except (TypeError, IndexError, NotImplementedError):
                    differing += ('\nUnable to index element %d of first %s\n' %
                                 (i, seq_type_name))
                    break

                try:
                    item2 = seq2[i]
                except (TypeError, IndexError, NotImplementedError):
                    differing += ('\nUnable to index element %d of second %s\n' %
                                 (i, seq_type_name))
                    break

                if item1 != item2:
                    differing += ('\nFirst differing element %d:\n%s\n%s\n' %
                                 ((i,) + _common_shorten_repr(item1, item2)))
                    break
            else:
                if (len1 == len2 and seq_type is None and
                    type(seq1) != type(seq2)):
                    # The sequences are the same, but have differing types.
                    return

            if len1 > len2:
                differing += ('\nFirst %s contains %d additional '
                             'elements.\n' % (seq_type_name, len1 - len2))
                try:
                    differing += ('First extra element %d:\n%s\n' %
                                  (len2, safe_repr(seq1[len2])))
                except (TypeError, IndexError, NotImplementedError):
                    differing += ('Unable to index element %d '
                                  'of first %s\n' % (len2, seq_type_name))
            elif len1 < len2:
                differing += ('\nSecond %s contains %d additional '
                             'elements.\n' % (seq_type_name, len2 - len1))
                try:
                    differing += ('First extra element %d:\n%s\n' %
                                  (len1, safe_repr(seq2[len1])))
                except (TypeError, IndexError, NotImplementedError):
                    differing += ('Unable to index element %d '
                                  'of second %s\n' % (len1, seq_type_name))
        standardMsg = differing
        diffMsg = '\n' + '\n'.join(
            difflib.ndiff(pprint.pformat(seq1).splitlines(),
                          pprint.pformat(seq2).splitlines()))

        standardMsg = self._truncateMessage(standardMsg, diffMsg)
        msg = self._formatMessage(msg, standardMsg)
        self.fail(msg)

    def _truncateMessage(self, message, diff):
        max_diff = self.maxDiff
        if max_diff is None or len(diff) <= max_diff:
            return message + diff
        return message + (DIFF_OMITTED % len(diff))

    def assertListEqual(self, list1, list2, msg=None):
        """A list-specific equality assertion.

        Args:
            list1: The first list to compare.
            list2: The second list to compare.
            msg: Optional message to use on failure instead of a list of
                    differences.

        """
        self.assertSequenceEqual(list1, list2, msg, seq_type=list)

    def assertTupleEqual(self, tuple1, tuple2, msg=None):
        """A tuple-specific equality assertion.

        Args:
            tuple1: The first tuple to compare.
            tuple2: The second tuple to compare.
            msg: Optional message to use on failure instead of a list of
                    differences.
        """
        self.assertSequenceEqual(tuple1, tuple2, msg, seq_type=tuple)

    def assertSetEqual(self, set1, set2, msg=None):
        """A set-specific equality assertion.

        Args:
            set1: The first set to compare.
            set2: The second set to compare.
            msg: Optional message to use on failure instead of a list of
                    differences.

        assertSetEqual uses ducktyping to support different types of sets, and
        is optimized for sets specifically (parameters must support a
        difference method).
        """
        try:
            difference1 = set1.difference(set2)
        except TypeError as e:
            self.fail('invalid type when attempting set difference: %s' % e)
        except AttributeError as e:
            self.fail('first argument does not support set difference: %s' % e)

        try:
            difference2 = set2.difference(set1)
        except TypeError as e:
            self.fail('invalid type when attempting set difference: %s' % e)
        except AttributeError as e:
            self.fail('second argument does not support set difference: %s' % e)

        if not (difference1 or difference2):
            return

        lines = []
        if difference1:
            lines.append('Items in the first set but not the second:')
            for item in difference1:
                lines.append(repr(item))
        if difference2:
            lines.append('Items in the second set but not the first:')
            for item in difference2:
                lines.append(repr(item))

        standardMsg = '\n'.join(lines)
        self.fail(self._formatMessage(msg, standardMsg))

    def assertIn(self, member, container, msg=None):
        """Just like self.assertTrue(a in b), but with a nicer default message."""
        if member not in container:
            standardMsg = '%s not found in %s' % (safe_repr(member),
                                                  safe_repr(container))
            self.fail(self._formatMessage(msg, standardMsg))

    def assertNotIn(self, member, container, msg=None):
        """Just like self.assertTrue(a not in b), but with a nicer default message."""
        if member in container:
            standardMsg = '%s unexpectedly found in %s' % (safe_repr(member),
                                                        safe_repr(container))
            self.fail(self._formatMessage(msg, standardMsg))

    def assertIs(self, expr1, expr2, msg=None):
        """Just like self.assertTrue(a is b), but with a nicer default message."""
        if expr1 is not expr2:
            standardMsg = '%s is not %s' % (safe_repr(expr1),
                                             safe_repr(expr2))
            self.fail(self._formatMessage(msg, standardMsg))

    def assertIsNot(self, expr1, expr2, msg=None):
        """Just like self.assertTrue(a is not b), but with a nicer default message."""
        if expr1 is expr2:
            standardMsg = 'unexpectedly identical: %s' % (safe_repr(expr1),)
            self.fail(self._formatMessage(msg, standardMsg))

    def assertDictEqual(self, d1, d2, msg=None):
        self.assertIsInstance(d1, dict, 'First argument is not a dictionary')
        self.assertIsInstance(d2, dict, 'Second argument is not a dictionary')

        if d1 != d2:
            standardMsg = '%s != %s' % _common_shorten_repr(d1, d2)
            diff = ('\n' + '\n'.join(difflib.ndiff(
                           pprint.pformat(d1).splitlines(),
                           pprint.pformat(d2).splitlines())))
            standardMsg = self._truncateMessage(standardMsg, diff)
            self.fail(self._formatMessage(msg, standardMsg))

    def assertCountEqual(self, first, second, msg=None):
        """Asserts that two iterables have the same elements, the same number of
        times, without regard to order.

            self.assertEqual(Counter(list(first)),
                             Counter(list(second)))

         Example:
            - [0, 1, 1] and [1, 0, 1] compare equal.
            - [0, 0, 1] and [0, 1] compare unequal.

        """
        first_seq, second_seq = list(first), list(second)
        try:
            first = collections.Counter(first_seq)
            second = collections.Counter(second_seq)
        except TypeError:
            # Handle case with unhashable elements
            differences = _count_diff_all_purpose(first_seq, second_seq)
        else:
            if first == second:
                return
            differences = _count_diff_hashable(first_seq, second_seq)

        if differences:
            standardMsg = 'Element counts were not equal:\n'
            lines = ['First has %d, Second has %d:  %r' % diff for diff in differences]
            diffMsg = '\n'.join(lines)
            standardMsg = self._truncateMessage(standardMsg, diffMsg)
            msg = self._formatMessage(msg, standardMsg)
            self.fail(msg)

    def assertMultiLineEqual(self, first, second, msg=None):
        """Assert that two multi-line strings are equal."""
        self.assertIsInstance(first, str, "First argument is not a string")
        self.assertIsInstance(second, str, "Second argument is not a string")

        if first != second:
            # Don't use difflib if the strings are too long
            if (len(first) > self._diffThreshold or
                len(second) > self._diffThreshold):
                self._baseAssertEqual(first, second, msg)

            # Append \n to both strings if either is missing the \n.
            # This allows the final ndiff to show the \n difference. The
            # exception here is if the string is empty, in which case no
            # \n should be added
            first_presplit = first
            second_presplit = second
            if first and second:
                if first[-1] != '\n' or second[-1] != '\n':
                    first_presplit += '\n'
                    second_presplit += '\n'
            elif second and second[-1] != '\n':
                second_presplit += '\n'
            elif first and first[-1] != '\n':
                first_presplit += '\n'

            firstlines = first_presplit.splitlines(keepends=True)
            secondlines = second_presplit.splitlines(keepends=True)

            # Generate the message and diff, then raise the exception
            standardMsg = '%s != %s' % _common_shorten_repr(first, second)
            diff = '\n' + ''.join(difflib.ndiff(firstlines, secondlines))
            standardMsg = self._truncateMessage(standardMsg, diff)
            self.fail(self._formatMessage(msg, standardMsg))

    def assertLess(self, a, b, msg=None):
        """Just like self.assertTrue(a < b), but with a nicer default message."""
        if not a < b:
            standardMsg = '%s not less than %s' % (safe_repr(a), safe_repr(b))
            self.fail(self._formatMessage(msg, standardMsg))

    def assertLessEqual(self, a, b, msg=None):
        """Just like self.assertTrue(a <= b), but with a nicer default message."""
        if not a <= b:
            standardMsg = '%s not less than or equal to %s' % (safe_repr(a), safe_repr(b))
            self.fail(self._formatMessage(msg, standardMsg))

    def assertGreater(self, a, b, msg=None):
        """Just like self.assertTrue(a > b), but with a nicer default message."""
        if not a > b:
            standardMsg = '%s not greater than %s' % (safe_repr(a), safe_repr(b))
            self.fail(self._formatMessage(msg, standardMsg))

    def assertGreaterEqual(self, a, b, msg=None):
        """Just like self.assertTrue(a >= b), but with a nicer default message."""
        if not a >= b:
            standardMsg = '%s not greater than or equal to %s' % (safe_repr(a), safe_repr(b))
            self.fail(self._formatMessage(msg, standardMsg))

    def assertIsNone(self, obj, msg=None):
        """Same as self.assertTrue(obj is None), with a nicer default message."""
        if obj is not None:
            standardMsg = '%s is not None' % (safe_repr(obj),)
            self.fail(self._formatMessage(msg, standardMsg))

    def assertIsNotNone(self, obj, msg=None):
        """Included for symmetry with assertIsNone."""
        if obj is None:
            standardMsg = 'unexpectedly None'
            self.fail(self._formatMessage(msg, standardMsg))

    def assertIsInstance(self, obj, cls, msg=None):
        """Same as self.assertTrue(isinstance(obj, cls)), with a nicer
        default message."""
        if not isinstance(obj, cls):
            standardMsg = '%s is not an instance of %r' % (safe_repr(obj), cls)
            self.fail(self._formatMessage(msg, standardMsg))

    def assertNotIsInstance(self, obj, cls, msg=None):
        """Included for symmetry with assertIsInstance."""
        if isinstance(obj, cls):
            standardMsg = '%s is an instance of %r' % (safe_repr(obj), cls)
            self.fail(self._formatMessage(msg, standardMsg))

    def assertRaisesRegex(self, expected_exception, expected_regex,
                          *args, **kwargs):
        """Asserts that the message in a raised exception matches a regex.

        Args:
            expected_exception: Exception class expected to be raised.
            expected_regex: Regex (re.Pattern object or string) expected
                    to be found in error message.
            args: Function to be called and extra positional args.
            kwargs: Extra kwargs.
            msg: Optional message used in case of failure. Can only be used
                    when assertRaisesRegex is used as a context manager.
        """
        context = _AssertRaisesContext(expected_exception, self, expected_regex)
        return context.handle('assertRaisesRegex', args, kwargs)

    def assertWarnsRegex(self, expected_warning, expected_regex,
                         *args, **kwargs):
        """Asserts that the message in a triggered warning matches a regexp.
        Basic functioning is similar to assertWarns() with the addition
        that only warnings whose messages also match the regular expression
        are considered successful matches.

        Args:
            expected_warning: Warning class expected to be triggered.
            expected_regex: Regex (re.Pattern object or string) expected
                    to be found in error message.
            args: Function to be called and extra positional args.
            kwargs: Extra kwargs.
            msg: Optional message used in case of failure. Can only be used
                    when assertWarnsRegex is used as a context manager.
        """
        context = _AssertWarnsContext(expected_warning, self, expected_regex)
        return context.handle('assertWarnsRegex', args, kwargs)

    def assertRegex(self, text, expected_regex, msg=None):
        """Fail the test unless the text matches the regular expression."""
        if isinstance(expected_regex, (str, bytes)):
            assert expected_regex, "expected_regex must not be empty."
            expected_regex = re.compile(expected_regex)
        if not expected_regex.search(text):
            standardMsg = "Regex didn't match: %r not found in %r" % (
                expected_regex.pattern, text)
            # _formatMessage ensures the longMessage option is respected
            msg = self._formatMessage(msg, standardMsg)
            raise self.failureException(msg)

    def assertNotRegex(self, text, unexpected_regex, msg=None):
        """Fail the test if the text matches the regular expression."""
        if isinstance(unexpected_regex, (str, bytes)):
            unexpected_regex = re.compile(unexpected_regex)
        match = unexpected_regex.search(text)
        if match:
            standardMsg = 'Regex matched: %r matches %r in %r' % (
                text[match.start() : match.end()],
                unexpected_regex.pattern,
                text)
            # _formatMessage ensures the longMessage option is respected
            msg = self._formatMessage(msg, standardMsg)
            raise self.failureException(msg)


class FunctionTestCase(TestCase):
    """A test case that wraps a test function.

    This is useful for slipping pre-existing test functions into the
    unittest framework. Optionally, set-up and tidy-up functions can be
    supplied. As with TestCase, the tidy-up ('tearDown') function will
    always be called if the set-up ('setUp') function ran successfully.
    """

    def __init__(self, testFunc, setUp=None, tearDown=None, description=None):
        super(FunctionTestCase, self).__init__()
        self._setUpFunc = setUp
        self._tearDownFunc = tearDown
        self._testFunc = testFunc
        self._description = description

    def setUp(self):
        if self._setUpFunc is not None:
            self._setUpFunc()

    def tearDown(self):
        if self._tearDownFunc is not None:
            self._tearDownFunc()

    def runTest(self):
        self._testFunc()

    def id(self):
        return self._testFunc.__name__

    def __eq__(self, other):
        if not isinstance(other, self.__class__):
            return NotImplemented

        return self._setUpFunc == other._setUpFunc and \
               self._tearDownFunc == other._tearDownFunc and \
               self._testFunc == other._testFunc and \
               self._description == other._description

    def __hash__(self):
        return hash((type(self), self._setUpFunc, self._tearDownFunc,
                     self._testFunc, self._description))

    def __str__(self):
        return "%s (%s)" % (strclass(self.__class__),
                            self._testFunc.__name__)

    def __repr__(self):
        return "<%s tec=%s>" % (strclass(self.__class__),
                                     self._testFunc)

    def shortDescription(self):
        if self._description is not None:
            return self._description
        doc = self._testFunc.__doc__
        return doc and doc.split("\n")[0].strip() or None


class _SubTest(TestCase):

    def __init__(self, test_case, message, params):
        super().__init__()
        self._message = message
        self.test_case = test_case
        self.params = params
        self.failureException = test_case.failureException

    def runTest(self):
        raise NotImplementedError("subtests cannot be run directly")

    def _subDescription(self):
        parts = []
        if self._message is not _subtest_msg_sentinel:
            parts.append("[{}]".format(self._message))
        if self.params:
            params_desc = ', '.join(
                "{}={!r}".format(k, v)
                for (k, v) in self.params.items())
            parts.append("({})".format(params_desc))
        return " ".join(parts) or '(<subtest>)'

    def id(self):
        return "{} {}".format(self.test_case.id(), self._subDescription())

    def shortDescription(self):
        """Returns a one-line description of the subtest, or None if no
        description has been provided.
        """
        return self.test_case.shortDescription()

    def __str__(self):
        return "{} {}".format(self.test_case, self._subDescription())
```
