## Supplementary software v0.2.1 for "Virtual control arms for paediatric myopia trials: external validation of axial-elongation models": loader.py

```
"""Loading unittests."""

import os
import re
import sys
import traceback
import types
import functools

from fnmatch import fnmatch, fnmatchcase

from . import case, suite, util

__unittest = True

# what about .pyc (etc)
# we would need to avoid loading the same tests multiple times
# from '.py', *and* '.pyc'
VALID_MODULE_NAME = re.compile(r'[_a-z]\w*\.py$', re.IGNORECASE)


class _FailedTest(case.TestCase):
    _testMethodName = None

    def __init__(self, method_name, exception):
        self._exception = exception
        super(_FailedTest, self).__init__(method_name)

    def __getattr__(self, name):
        if name != self._testMethodName:
            return super(_FailedTest, self).__getattr__(name)
        def testFailure():
            raise self._exception
        return testFailure


def _make_failed_import_test(name, suiteClass):
    message = 'Failed to import test module: %s\n%s' % (
        name, traceback.format_exc())
    return _make_failed_test(name, ImportError(message), suiteClass, message)

def _make_failed_load_tests(name, exception, suiteClass):
    message = 'Failed to call load_tests:\n%s' % (traceback.format_exc(),)
    return _make_failed_test(
        name, exception, suiteClass, message)

def _make_failed_test(methodname, exception, suiteClass, message):
    test = _FailedTest(methodname, exception)
    return suiteClass((test,)), message

def _make_skipped_test(methodname, exception, suiteClass):
    @case.skip(str(exception))
    def testSkipped(self):
        pass
    attrs = {methodname: testSkipped}
    TestClass = type("ModuleSkipped", (case.TestCase,), attrs)
    return suiteClass((TestClass(methodname),))

def _splitext(path):
    return os.path.splitext(path)[0]


class TestLoader(object):
    """
    This class is responsible for loading tests according to various criteria
    and returning them wrapped in a TestSuite
    """
    testMethodPrefix = 'test'
    sortTestMethodsUsing = staticmethod(util.three_way_cmp)
    testNamePatterns = None
    suiteClass = suite.TestSuite
    _top_level_dir = None

    def __init__(self):
        super(TestLoader, self).__init__()
        self.errors = []
        # Tracks packages which we have called into via load_tests, to
        # avoid infinite re-entrancy.
        self._loading_packages = set()

    def loadTestsFromTestCase(self, testCaseClass):
        """Return a suite of all test cases contained in testCaseClass"""
        if issubclass(testCaseClass, suite.TestSuite):
            raise TypeError("Test cases should not be derived from "
                            "TestSuite. Maybe you meant to derive from "
                            "TestCase?")
        if testCaseClass in (case.TestCase, case.FunctionTestCase):
            # We don't load any tests from base types that should not be loaded.
            testCaseNames = []
        else:
            testCaseNames = self.getTestCaseNames(testCaseClass)
            if not testCaseNames and hasattr(testCaseClass, 'runTest'):
                testCaseNames = ['runTest']
        loaded_suite = self.suiteClass(map(testCaseClass, testCaseNames))
        return loaded_suite

    def loadTestsFromModule(self, module, *, pattern=None):
        """Return a suite of all test cases contained in the given module"""
        tests = []
        for name in dir(module):
            obj = getattr(module, name)
            if (
                isinstance(obj, type)
                and issubclass(obj, case.TestCase)
                and obj not in (case.TestCase, case.FunctionTestCase)
            ):
                tests.append(self.loadTestsFromTestCase(obj))

        load_tests = getattr(module, 'load_tests', None)
        tests = self.suiteClass(tests)
        if load_tests is not None:
            try:
                return load_tests(self, tests, pattern)
            except Exception as e:
                error_case, error_message = _make_failed_load_tests(
                    module.__name__, e, self.suiteClass)
                self.errors.append(error_message)
                return error_case
        return tests

    def loadTestsFromName(self, name, module=None):
        """Return a suite of all test cases given a string specifier.

        The name may resolve either to a module, a test case class, a
        test method within a test case class, or a callable object which
        returns a TestCase or TestSuite instance.

        The method optionally resolves the names relative to a given module.
        """
        parts = name.split('.')
        error_case, error_message = None, None
        if module is None:
            parts_copy = parts[:]
            while parts_copy:
                try:
                    module_name = '.'.join(parts_copy)
                    module = __import__(module_name)
                    break
                except ImportError:
                    next_attribute = parts_copy.pop()
                    # Last error so we can give it to the user if needed.
                    error_case, error_message = _make_failed_import_test(
                        next_attribute, self.suiteClass)
                    if not parts_copy:
                        # Even the top level import failed: report that error.
                        self.errors.append(error_message)
                        return error_case
            parts = parts[1:]
        obj = module
        for part in parts:
            try:
                parent, obj = obj, getattr(obj, part)
            except AttributeError as e:
                # We can't traverse some part of the name.
                if (getattr(obj, '__path__', None) is not None
                    and error_case is not None):
                    # This is a package (no __path__ per importlib docs), and we
                    # encountered an error importing something. We cannot tell
                    # the difference between package.WrongNameTestClass and
                    # package.wrong_module_name so we just report the
                    # ImportError - it is more informative.
                    self.errors.append(error_message)
                    return error_case
                else:
                    # Otherwise, we signal that an AttributeError has occurred.
                    error_case, error_message = _make_failed_test(
                        part, e, self.suiteClass,
                        'Failed to access attribute:\n%s' % (
                            traceback.format_exc(),))
                    self.errors.append(error_message)
                    return error_case

        if isinstance(obj, types.ModuleType):
            return self.loadTestsFromModule(obj)
        elif (
            isinstance(obj, type)
            and issubclass(obj, case.TestCase)
            and obj not in (case.TestCase, case.FunctionTestCase)
        ):
            return self.loadTestsFromTestCase(obj)
        elif (isinstance(obj, types.FunctionType) and
              isinstance(parent, type) and
              issubclass(parent, case.TestCase)):
            name = parts[-1]
            inst = parent(name)
            # static methods follow a different path
            if not isinstance(getattr(inst, name), types.FunctionType):
                return self.suiteClass([inst])
        elif isinstance(obj, suite.TestSuite):
            return obj
        if callable(obj):
            test = obj()
            if isinstance(test, suite.TestSuite):
                return test
            elif isinstance(test, case.TestCase):
                return self.suiteClass([test])
            else:
                raise TypeError("calling %s returned %s, not a test" %
                                (obj, test))
        else:
            raise TypeError("don't know how to make test from: %s" % obj)

    def loadTestsFromNames(self, names, module=None):
        """Return a suite of all test cases found using the given sequence
        of string specifiers. See 'loadTestsFromName()'.
        """
        suites = [self.loadTestsFromName(name, module) for name in names]
        return self.suiteClass(suites)

    def getTestCaseNames(self, testCaseClass):
        """Return a sorted sequence of method names found within testCaseClass
        """
        def shouldIncludeMethod(attrname):
            if not attrname.startswith(self.testMethodPrefix):
                return False
            testFunc = getattr(testCaseClass, attrname)
            if not callable(testFunc):
                return False
            fullName = f'%s.%s.%s' % (
                testCaseClass.__module__, testCaseClass.__qualname__, attrname
            )
            return self.testNamePatterns is None or \
                any(fnmatchcase(fullName, pattern) for pattern in self.testNamePatterns)
        testFnNames = list(filter(shouldIncludeMethod, dir(testCaseClass)))
        if self.sortTestMethodsUsing:
            testFnNames.sort(key=functools.cmp_to_key(self.sortTestMethodsUsing))
        return testFnNames

    def discover(self, start_dir, pattern='test*.py', top_level_dir=None):
        """Find and return all test modules from the specified start
        directory, recursing into subdirectories to find them and return all
        tests found within them. Only test files that match the pattern will
        be loaded. (Using shell style pattern matching.)

        All test modules must be importable from the top level of the project.
        If the start directory is not the top level directory then the top
        level directory must be specified separately.

        If a test package name (directory with '__init__.py') matches the
        pattern then the package will be checked for a 'load_tests' function. If
        this exists then it will be called with (loader, tests, pattern) unless
        the package has already had load_tests called from the same discovery
        invocation, in which case the package module object is not scanned for
        tests - this ensures that when a package uses discover to further
        discover child tests that infinite recursion does not happen.

        If load_tests exists then discovery does *not* recurse into the package,
        load_tests is responsible for loading all tests in the package.

        The pattern is deliberately not stored as a loader attribute so that
        packages can continue discovery themselves. top_level_dir is stored so
        load_tests does not need to pass this argument in to loader.discover().

        Paths are sorted before being imported to ensure reproducible execution
        order even on filesystems with non-alphabetical ordering like ext3/4.
        """
        original_top_level_dir = self._top_level_dir
        set_implicit_top = False
        if top_level_dir is None and self._top_level_dir is not None:
            # make top_level_dir optional if called from load_tests in a package
            top_level_dir = self._top_level_dir
        elif top_level_dir is None:
            set_implicit_top = True
            top_level_dir = start_dir

        top_level_dir = os.path.abspath(top_level_dir)

        if not top_level_dir in sys.path:
            # all test modules must be importable from the top level directory
            # should we *unconditionally* put the start directory in first
            # in sys.path to minimise likelihood of conflicts between installed
            # modules and development versions?
            sys.path.insert(0, top_level_dir)
        self._top_level_dir = top_level_dir

        is_not_importable = False
        if os.path.isdir(os.path.abspath(start_dir)):
            start_dir = os.path.abspath(start_dir)
            if start_dir != top_level_dir:
                is_not_importable = not os.path.isfile(os.path.join(start_dir, '__init__.py'))
        else:
            # support for discovery from dotted module names
            try:
                __import__(start_dir)
            except ImportError:
                is_not_importable = True
            else:
                the_module = sys.modules[start_dir]
                top_part = start_dir.split('.')[0]
                try:
                    start_dir = os.path.abspath(
                        os.path.dirname((the_module.__file__)))
                except AttributeError:
                    if the_module.__name__ in sys.builtin_module_names:
                        # builtin module
                        raise TypeError('Can not use builtin modules '
                                        'as dotted module names') from None
                    else:
                        raise TypeError(
                            f"don't know how to discover from {the_module!r}"
                            ) from None

                if set_implicit_top:
                    self._top_level_dir = self._get_directory_containing_module(top_part)
                    sys.path.remove(top_level_dir)

        if is_not_importable:
            raise ImportError('Start directory is not importable: %r' % start_dir)

        tests = list(self._find_tests(start_dir, pattern))
        self._top_level_dir = original_top_level_dir
        return self.suiteClass(tests)

    def _get_directory_containing_module(self, module_name):
        module = sys.modules[module_name]
        full_path = os.path.abspath(module.__file__)

        if os.path.basename(full_path).lower().startswith('__init__.py'):
            return os.path.dirname(os.path.dirname(full_path))
        else:
            # here we have been given a module rather than a package - so
            # all we can do is search the *same* directory the module is in
            # should an exception be raised instead
            return os.path.dirname(full_path)

    def _get_name_from_path(self, path):
        if path == self._top_level_dir:
            return '.'
        path = _splitext(os.path.normpath(path))

        _relpath = os.path.relpath(path, self._top_level_dir)
        assert not os.path.isabs(_relpath), "Path must be within the project"
        assert not _relpath.startswith('..'), "Path must be within the project"

        name = _relpath.replace(os.path.sep, '.')
        return name

    def _get_module_from_name(self, name):
        __import__(name)
        return sys.modules[name]

    def _match_path(self, path, full_path, pattern):
        # override this method to use alternative matching strategy
        return fnmatch(path, pattern)

    def _find_tests(self, start_dir, pattern):
        """Used by discovery. Yields test suites it loads."""
        # Handle the __init__ in this package
        name = self._get_name_from_path(start_dir)
        # name is '.' when start_dir == top_level_dir (and top_level_dir is by
        # definition not a package).
        if name != '.' and name not in self._loading_packages:
            # name is in self._loading_packages while we have called into
            # loadTestsFromModule with name.
            tests, should_recurse = self._find_test_path(start_dir, pattern)
            if tests is not None:
                yield tests
            if not should_recurse:
                # Either an error occurred, or load_tests was used by the
                # package.
                return
        # Handle the contents.
        paths = sorted(os.listdir(start_dir))
        for path in paths:
            full_path = os.path.join(start_dir, path)
            tests, should_recurse = self._find_test_path(full_path, pattern)
            if tests is not None:
                yield tests
            if should_recurse:
                # we found a package that didn't use load_tests.
                name = self._get_name_from_path(full_path)
                self._loading_packages.add(name)
                try:
                    yield from self._find_tests(full_path, pattern)
                finally:
                    self._loading_packages.discard(name)

    def _find_test_path(self, full_path, pattern):
        """Used by discovery.

        Loads tests from a single file, or a directories' __init__.py when
        passed the directory.

        Returns a tuple (None_or_tests_from_file, should_recurse).
        """
        basename = os.path.basename(full_path)
        if os.path.isfile(full_path):
            if not VALID_MODULE_NAME.match(basename):
                # valid Python identifiers only
                return None, False
            if not self._match_path(basename, full_path, pattern):
                return None, False
            # if the test file matches, load it
            name = self._get_name_from_path(full_path)
            try:
                module = self._get_module_from_name(name)
            except case.SkipTest as e:
                return _make_skipped_test(name, e, self.suiteClass), False
            except:
                error_case, error_message = \
                    _make_failed_import_test(name, self.suiteClass)
                self.errors.append(error_message)
                return error_case, False
            else:
                mod_file = os.path.abspath(
                    getattr(module, '__file__', full_path))
                realpath = _splitext(
                    os.path.realpath(mod_file))
                fullpath_noext = _splitext(
                    os.path.realpath(full_path))
                if realpath.lower() != fullpath_noext.lower():
                    module_dir = os.path.dirname(realpath)
                    mod_name = _splitext(
                        os.path.basename(full_path))
                    expected_dir = os.path.dirname(full_path)
                    msg = ("%r module incorrectly imported from %r. Expected "
                           "%r. Is this module globally installed?")
                    raise ImportError(
                        msg % (mod_name, module_dir, expected_dir))
                return self.loadTestsFromModule(module, pattern=pattern), False
        elif os.path.isdir(full_path):
            if not os.path.isfile(os.path.join(full_path, '__init__.py')):
                return None, False

            load_tests = None
            tests = None
            name = self._get_name_from_path(full_path)
            try:
                package = self._get_module_from_name(name)
            except case.SkipTest as e:
                return _make_skipped_test(name, e, self.suiteClass), False
            except:
                error_case, error_message = \
                    _make_failed_import_test(name, self.suiteClass)
                self.errors.append(error_message)
                return error_case, False
            else:
                load_tests = getattr(package, 'load_tests', None)
                # Mark this package as being in load_tests (possibly ;))
                self._loading_packages.add(name)
                try:
                    tests = self.loadTestsFromModule(package, pattern=pattern)
                    if load_tests is not None:
                        # loadTestsFromModule(package) has loaded tests for us.
                        return tests, False
                    return tests, True
                finally:
                    self._loading_packages.discard(name)
        else:
            return None, False


defaultTestLoader = TestLoader()
```
