## Supplementary software v0.2.1 for "Virtual control arms for paediatric myopia trials: external validation of axial-elongation models": main.py

```
"""Unittest main program"""

import sys
import argparse
import os

from . import loader, runner
from .signals import installHandler

__unittest = True
_NO_TESTS_EXITCODE = 5

MAIN_EXAMPLES = """\
Examples:
  %(prog)s test_module               - run tests from test_module
  %(prog)s module.TestClass          - run tests from module.TestClass
  %(prog)s module.Class.test_method  - run specified test method
  %(prog)s path/to/test_file.py      - run tests from test_file.py
"""

MODULE_EXAMPLES = """\
Examples:
  %(prog)s                           - run default set of tests
  %(prog)s MyTestSuite               - run suite 'MyTestSuite'
  %(prog)s MyTestCase.testSomething  - run MyTestCase.testSomething
  %(prog)s MyTestCase                - run all 'test*' test methods
                                       in MyTestCase
"""

def _convert_name(name):
    # on Linux / Mac OS X 'foo.PY' is not importable, but on
    # Windows it is. Simpler to do a case insensitive match
    # a better check would be to check that the name is a
    # valid Python module name.
    if os.path.isfile(name) and name.lower().endswith('.py'):
        if os.path.isabs(name):
            rel_path = os.path.relpath(name, os.getcwd())
            if os.path.isabs(rel_path) or rel_path.startswith(os.pardir):
                return name
            name = rel_path
        # on Windows both '\' and '/' are used as path
        # separators. Better to replace both than rely on os.path.sep
        return os.path.normpath(name)[:-3].replace('\\', '.').replace('/', '.')
    return name

def _convert_names(names):
    return [_convert_name(name) for name in names]


def _convert_select_pattern(pattern):
    if not '*' in pattern:
        pattern = '*%s*' % pattern
    return pattern


class TestProgram(object):
    """A command-line program that runs a set of tests; this is primarily
       for making test modules conveniently executable.
    """
    # defaults for testing
    module=None
    verbosity = 1
    failfast = catchbreak = buffer = progName = warnings = testNamePatterns = None
    _discovery_parser = None

    def __init__(self, module='__main__', defaultTest=None, argv=None,
                    testRunner=None, testLoader=loader.defaultTestLoader,
                    exit=True, verbosity=1, failfast=None, catchbreak=None,
                    buffer=None, warnings=None, *, tb_locals=False,
                    durations=None):
        if isinstance(module, str):
            self.module = __import__(module)
            for part in module.split('.')[1:]:
                self.module = getattr(self.module, part)
        else:
            self.module = module
        if argv is None:
            argv = sys.argv

        self.exit = exit
        self.failfast = failfast
        self.catchbreak = catchbreak
        self.verbosity = verbosity
        self.buffer = buffer
        self.tb_locals = tb_locals
        self.durations = durations
        if warnings is None and not sys.warnoptions:
            # even if DeprecationWarnings are ignored by default
            # print them anyway unless other warnings settings are
            # specified by the warnings arg or the -W python flag
            self.warnings = 'default'
        else:
            # here self.warnings is set either to the value passed
            # to the warnings args or to None.
            # If the user didn't pass a value self.warnings will
            # be None. This means that the behavior is unchanged
            # and depends on the values passed to -W.
            self.warnings = warnings
        self.defaultTest = defaultTest
        self.testRunner = testRunner
        self.testLoader = testLoader
        self.progName = os.path.basename(argv[0])
        self.parseArgs(argv)
        self.runTests()

    def _print_help(self, *args, **kwargs):
        if self.module is None:
            print(self._main_parser.format_help())
            print(MAIN_EXAMPLES % {'prog': self.progName})
            self._discovery_parser.print_help()
        else:
            print(self._main_parser.format_help())
            print(MODULE_EXAMPLES % {'prog': self.progName})

    def parseArgs(self, argv):
        self._initArgParsers()
        if self.module is None:
            if len(argv) > 1 and argv[1].lower() == 'discover':
                self._do_discovery(argv[2:])
                return
            self._main_parser.parse_args(argv[1:], self)
            if not self.tests:
                # this allows "python -m unittest -v" to still work for
                # test discovery.
                self._do_discovery([])
                return
        else:
            self._main_parser.parse_args(argv[1:], self)

        if self.tests:
            self.testNames = _convert_names(self.tests)
            if __name__ == '__main__':
                # to support python -m unittest ...
                self.module = None
        elif self.defaultTest is None:
            # createTests will load tests from self.module
            self.testNames = None
        elif isinstance(self.defaultTest, str):
            self.testNames = (self.defaultTest,)
        else:
            self.testNames = list(self.defaultTest)
        self.createTests()

    def createTests(self, from_discovery=False, Loader=None):
        if self.testNamePatterns:
            self.testLoader.testNamePatterns = self.testNamePatterns
        if from_discovery:
            loader = self.testLoader if Loader is None else Loader()
            self.test = loader.discover(self.start, self.pattern, self.top)
        elif self.testNames is None:
            self.test = self.testLoader.loadTestsFromModule(self.module)
        else:
            self.test = self.testLoader.loadTestsFromNames(self.testNames,
                                                           self.module)

    def _initArgParsers(self):
        parent_parser = self._getParentArgParser()
        self._main_parser = self._getMainArgParser(parent_parser)
        self._discovery_parser = self._getDiscoveryArgParser(parent_parser)

    def _getParentArgParser(self):
        parser = argparse.ArgumentParser(add_help=False)

        parser.add_argument('-v', '--verbose', dest='verbosity',
                            action='store_const', const=2,
                            help='Verbose output')
        parser.add_argument('-q', '--quiet', dest='verbosity',
                            action='store_const', const=0,
                            help='Quiet output')
        parser.add_argument('--locals', dest='tb_locals',
                            action='store_true',
                            help='Show local variables in tracebacks')
        parser.add_argument('--durations', dest='durations', type=int,
                            default=None, metavar="N",
                            help='Show the N slowest test cases (N=0 for all)')
        if self.failfast is None:
            parser.add_argument('-f', '--failfast', dest='failfast',
                                action='store_true',
                                help='Stop on first fail or error')
            self.failfast = False
        if self.catchbreak is None:
            parser.add_argument('-c', '--catch', dest='catchbreak',
                                action='store_true',
                                help='Catch Ctrl-C and display results so far')
            self.catchbreak = False
        if self.buffer is None:
            parser.add_argument('-b', '--buffer', dest='buffer',
                                action='store_true',
                                help='Buffer stdout and stderr during tests')
            self.buffer = False
        if self.testNamePatterns is None:
            parser.add_argument('-k', dest='testNamePatterns',
                                action='append', type=_convert_select_pattern,
                                help='Only run tests which match the given substring')
            self.testNamePatterns = []

        return parser

    def _getMainArgParser(self, parent):
        parser = argparse.ArgumentParser(parents=[parent])
        parser.prog = self.progName
        parser.print_help = self._print_help

        parser.add_argument('tests', nargs='*',
                            help='a list of any number of test modules, '
                            'classes and test methods.')

        return parser

    def _getDiscoveryArgParser(self, parent):
        parser = argparse.ArgumentParser(parents=[parent])
        parser.prog = '%s discover' % self.progName
        parser.epilog = ('For test discovery all test modules must be '
                         'importable from the top level directory of the '
                         'project.')

        parser.add_argument('-s', '--start-directory', dest='start',
                            help="Directory to start discovery ('.' default)")
        parser.add_argument('-p', '--pattern', dest='pattern',
                            help="Pattern to match tests ('test*.py' default)")
        parser.add_argument('-t', '--top-level-directory', dest='top',
                            help='Top level directory of project (defaults to '
                                 'start directory)')
        for arg in ('start', 'pattern', 'top'):
            parser.add_argument(arg, nargs='?',
                                default=argparse.SUPPRESS,
                                help=argparse.SUPPRESS)

        return parser

    def _do_discovery(self, argv, Loader=None):
        self.start = '.'
        self.pattern = 'test*.py'
        self.top = None
        if argv is not None:
            # handle command line args for test discovery
            if self._discovery_parser is None:
                # for testing
                self._initArgParsers()
            self._discovery_parser.parse_args(argv, self)

        self.createTests(from_discovery=True, Loader=Loader)

    def runTests(self):
        if self.catchbreak:
            installHandler()
        if self.testRunner is None:
            self.testRunner = runner.TextTestRunner
        if isinstance(self.testRunner, type):
            try:
                try:
                    testRunner = self.testRunner(verbosity=self.verbosity,
                                                 failfast=self.failfast,
                                                 buffer=self.buffer,
                                                 warnings=self.warnings,
                                                 tb_locals=self.tb_locals,
                                                 durations=self.durations)
                except TypeError:
                    # didn't accept the tb_locals or durations argument
                    testRunner = self.testRunner(verbosity=self.verbosity,
                                                 failfast=self.failfast,
                                                 buffer=self.buffer,
                                                 warnings=self.warnings)
            except TypeError:
                # didn't accept the verbosity, buffer or failfast arguments
                testRunner = self.testRunner()
        else:
            # it is assumed to be a TestRunner instance
            testRunner = self.testRunner
        self.result = testRunner.run(self.test)
        if self.exit:
            if self.result.testsRun == 0 and len(self.result.skipped) == 0:
                sys.exit(_NO_TESTS_EXITCODE)
            elif self.result.wasSuccessful():
                sys.exit(0)
            else:
                sys.exit(1)


main = TestProgram
```
