## Supplementary software v0.2.1 for "Virtual control arms for paediatric myopia trials: external validation of axial-elongation models": mock.py

```
# mock.py
# Test tools for mocking and patching.
# Maintained by Michael Foord
# Backport for other versions of Python available from
# https://pypi.org/project/mock

__all__ = (
    'Mock',
    'MagicMock',
    'patch',
    'sentinel',
    'DEFAULT',
    'ANY',
    'call',
    'create_autospec',
    'AsyncMock',
    'ThreadingMock',
    'FILTER_DIR',
    'NonCallableMock',
    'NonCallableMagicMock',
    'mock_open',
    'PropertyMock',
    'seal',
)


import asyncio
import contextlib
import io
import inspect
import pprint
import sys
import builtins
import pkgutil
from asyncio import iscoroutinefunction
import threading
from types import CodeType, ModuleType, MethodType
from unittest.util import safe_repr
from functools import wraps, partial
from threading import RLock


class InvalidSpecError(Exception):
    """Indicates that an invalid value was used as a mock spec."""


_builtins = {name for name in dir(builtins) if not name.startswith('_')}

FILTER_DIR = True

# Workaround for issue #12370
# Without this, the __class__ properties wouldn't be set correctly
_safe_super = super

def _is_async_obj(obj):
    if _is_instance_mock(obj) and not isinstance(obj, AsyncMock):
        return False
    if hasattr(obj, '__func__'):
        obj = getattr(obj, '__func__')
    return iscoroutinefunction(obj) or inspect.isawaitable(obj)


def _is_async_func(func):
    if getattr(func, '__code__', None):
        return iscoroutinefunction(func)
    else:
        return False


def _is_instance_mock(obj):
    # can't use isinstance on Mock objects because they override __class__
    # The base class for all mocks is NonCallableMock
    return issubclass(type(obj), NonCallableMock)


def _is_exception(obj):
    return (
        isinstance(obj, BaseException) or
        isinstance(obj, type) and issubclass(obj, BaseException)
    )


def _extract_mock(obj):
    # Autospecced functions will return a FunctionType with "mock" attribute
    # which is the actual mock object that needs to be used.
    if isinstance(obj, FunctionTypes) and hasattr(obj, 'mock'):
        return obj.mock
    else:
        return obj


def _get_signature_object(func, as_instance, eat_self):
    """
    Given an arbitrary, possibly callable object, try to create a suitable
    signature object.
    Return a (reduced func, signature) tuple, or None.
    """
    if isinstance(func, type) and not as_instance:
        # If it's a type and should be modelled as a type, use __init__.
        func = func.__init__
        # Skip the `self` argument in __init__
        eat_self = True
    elif isinstance(func, (classmethod, staticmethod)):
        if isinstance(func, classmethod):
            # Skip the `cls` argument of a class method
            eat_self = True
        # Use the original decorated method to extract the correct function signature
        func = func.__func__
    elif not isinstance(func, FunctionTypes):
        # If we really want to model an instance of the passed type,
        # __call__ should be looked up, not __init__.
        try:
            func = func.__call__
        except AttributeError:
            return None
    if eat_self:
        sig_func = partial(func, None)
    else:
        sig_func = func
    try:
        return func, inspect.signature(sig_func)
    except ValueError:
        # Certain callable types are not supported by inspect.signature()
        return None


def _check_signature(func, mock, skipfirst, instance=False):
    sig = _get_signature_object(func, instance, skipfirst)
    if sig is None:
        return
    func, sig = sig
    def checksig(self, /, *args, **kwargs):
        sig.bind(*args, **kwargs)
    _copy_func_details(func, checksig)
    type(mock)._mock_check_sig = checksig
    type(mock).__signature__ = sig


def _copy_func_details(func, funcopy):
    # we explicitly don't copy func.__dict__ into this copy as it would
    # expose original attributes that should be mocked
    for attribute in (
        '__name__', '__doc__', '__text_signature__',
        '__module__', '__defaults__', '__kwdefaults__',
    ):
        try:
            setattr(funcopy, attribute, getattr(func, attribute))
        except AttributeError:
            pass


def _callable(obj):
    if isinstance(obj, type):
        return True
    if isinstance(obj, (staticmethod, classmethod, MethodType)):
        return _callable(obj.__func__)
    if getattr(obj, '__call__', None) is not None:
        return True
    return False


def _is_list(obj):
    # checks for list or tuples
    # XXXX badly named!
    return type(obj) in (list, tuple)


def _instance_callable(obj):
    """Given an object, return True if the object is callable.
    For classes, return True if instances would be callable."""
    if not isinstance(obj, type):
        # already an instance
        return getattr(obj, '__call__', None) is not None

    # *could* be broken by a class overriding __mro__ or __dict__ via
    # a metaclass
    for base in (obj,) + obj.__mro__:
        if base.__dict__.get('__call__') is not None:
            return True
    return False


def _set_signature(mock, original, instance=False):
    # creates a function with signature (*args, **kwargs) that delegates to a
    # mock. It still does signature checking by calling a lambda with the same
    # signature as the original.

    skipfirst = isinstance(original, type)
    result = _get_signature_object(original, instance, skipfirst)
    if result is None:
        return mock
    func, sig = result
    def checksig(*args, **kwargs):
        sig.bind(*args, **kwargs)
    _copy_func_details(func, checksig)

    name = original.__name__
    if not name.isidentifier():
        name = 'funcopy'
    context = {'_checksig_': checksig, 'mock': mock}
    src = """def %s(*args, **kwargs):
    _checksig_(*args, **kwargs)
    return mock(*args, **kwargs)""" % name
    exec (src, context)
    funcopy = context[name]
    _setup_func(funcopy, mock, sig)
    return funcopy

def _set_async_signature(mock, original, instance=False, is_async_mock=False):
    # creates an async function with signature (*args, **kwargs) that delegates to a
    # mock. It still does signature checking by calling a lambda with the same
    # signature as the original.

    skipfirst = isinstance(original, type)
    func, sig = _get_signature_object(original, instance, skipfirst)
    def checksig(*args, **kwargs):
        sig.bind(*args, **kwargs)
    _copy_func_details(func, checksig)

    name = original.__name__
    context = {'_checksig_': checksig, 'mock': mock}
    src = """async def %s(*args, **kwargs):
    _checksig_(*args, **kwargs)
    return await mock(*args, **kwargs)""" % name
    exec (src, context)
    funcopy = context[name]
    _setup_func(funcopy, mock, sig)
    _setup_async_mock(funcopy)
    return funcopy


def _setup_func(funcopy, mock, sig):
    funcopy.mock = mock

    def assert_called_with(*args, **kwargs):
        return mock.assert_called_with(*args, **kwargs)
    def assert_called(*args, **kwargs):
        return mock.assert_called(*args, **kwargs)
    def assert_not_called(*args, **kwargs):
        return mock.assert_not_called(*args, **kwargs)
    def assert_called_once(*args, **kwargs):
        return mock.assert_called_once(*args, **kwargs)
    def assert_called_once_with(*args, **kwargs):
        return mock.assert_called_once_with(*args, **kwargs)
    def assert_has_calls(*args, **kwargs):
        return mock.assert_has_calls(*args, **kwargs)
    def assert_any_call(*args, **kwargs):
        return mock.assert_any_call(*args, **kwargs)
    def reset_mock():
        funcopy.method_calls = _CallList()
        funcopy.mock_calls = _CallList()
        mock.reset_mock()
        ret = funcopy.return_value
        if _is_instance_mock(ret) and not ret is mock:
            ret.reset_mock()

    funcopy.called = False
    funcopy.call_count = 0
    funcopy.call_args = None
    funcopy.call_args_list = _CallList()
    funcopy.method_calls = _CallList()
    funcopy.mock_calls = _CallList()

    funcopy.return_value = mock.return_value
    funcopy.side_effect = mock.side_effect
    funcopy._mock_children = mock._mock_children

    funcopy.assert_called_with = assert_called_with
    funcopy.assert_called_once_with = assert_called_once_with
    funcopy.assert_has_calls = assert_has_calls
    funcopy.assert_any_call = assert_any_call
    funcopy.reset_mock = reset_mock
    funcopy.assert_called = assert_called
    funcopy.assert_not_called = assert_not_called
    funcopy.assert_called_once = assert_called_once
    funcopy.__signature__ = sig

    mock._mock_delegate = funcopy


def _setup_async_mock(mock):
    mock._is_coroutine = asyncio.coroutines._is_coroutine
    mock.await_count = 0
    mock.await_args = None
    mock.await_args_list = _CallList()

    # Mock is not configured yet so the attributes are set
    # to a function and then the corresponding mock helper function
    # is called when the helper is accessed similar to _setup_func.
    def wrapper(attr, /, *args, **kwargs):
        return getattr(mock.mock, attr)(*args, **kwargs)

    for attribute in ('assert_awaited',
                      'assert_awaited_once',
                      'assert_awaited_with',
                      'assert_awaited_once_with',
                      'assert_any_await',
                      'assert_has_awaits',
                      'assert_not_awaited'):

        # setattr(mock, attribute, wrapper) causes late binding
        # hence attribute will always be the last value in the loop
        # Use partial(wrapper, attribute) to ensure the attribute is bound
        # correctly.
        setattr(mock, attribute, partial(wrapper, attribute))


def _is_magic(name):
    return '__%s__' % name[2:-2] == name


class _SentinelObject(object):
    "A unique, named, sentinel object."
    def __init__(self, name):
        self.name = name

    def __repr__(self):
        return 'sentinel.%s' % self.name

    def __reduce__(self):
        return 'sentinel.%s' % self.name


class _Sentinel(object):
    """Access attributes to return a named object, usable as a sentinel."""
    def __init__(self):
        self._sentinels = {}

    def __getattr__(self, name):
        if name == '__bases__':
            # Without this help(unittest.mock) raises an exception
            raise AttributeError
        return self._sentinels.setdefault(name, _SentinelObject(name))

    def __reduce__(self):
        return 'sentinel'


sentinel = _Sentinel()

DEFAULT = sentinel.DEFAULT
_missing = sentinel.MISSING
_deleted = sentinel.DELETED


_allowed_names = {
    'return_value', '_mock_return_value', 'side_effect',
    '_mock_side_effect', '_mock_parent', '_mock_new_parent',
    '_mock_name', '_mock_new_name'
}


def _delegating_property(name):
    _allowed_names.add(name)
    _the_name = '_mock_' + name
    def _get(self, name=name, _the_name=_the_name):
        sig = self._mock_delegate
        if sig is None:
            return getattr(self, _the_name)
        return getattr(sig, name)
    def _set(self, value, name=name, _the_name=_the_name):
        sig = self._mock_delegate
        if sig is None:
            self.__dict__[_the_name] = value
        else:
            setattr(sig, name, value)

    return property(_get, _set)


class _CallList(list):

    def __contains__(self, value):
        if not isinstance(value, list):
            return list.__contains__(self, value)
        len_value = len(value)
        len_self = len(self)
        if len_value > len_self:
            return False

        for i in range(0, len_self - len_value + 1):
            sub_list = self[i:i+len_value]
            if sub_list == value:
                return True
        return False

    def __repr__(self):
        return pprint.pformat(list(self))


def _check_and_set_parent(parent, value, name, new_name):
    value = _extract_mock(value)

    if not _is_instance_mock(value):
        return False
    if ((value._mock_name or value._mock_new_name) or
        (value._mock_parent is not None) or
        (value._mock_new_parent is not None)):
        return False

    _parent = parent
    while _parent is not None:
        # setting a mock (value) as a child or return value of itself
        # should not modify the mock
        if _parent is value:
            return False
        _parent = _parent._mock_new_parent

    if new_name:
        value._mock_new_parent = parent
        value._mock_new_name = new_name
    if name:
        value._mock_parent = parent
        value._mock_name = name
    return True

# Internal class to identify if we wrapped an iterator object or not.
class _MockIter(object):
    def __init__(self, obj):
        self.obj = iter(obj)
    def __next__(self):
        return next(self.obj)

class Base(object):
    _mock_return_value = DEFAULT
    _mock_side_effect = None
    def __init__(self, /, *args, **kwargs):
        pass


class NonCallableMock(Base):
    """A non-callable version of `Mock`"""

    # Store a mutex as a class attribute in order to protect concurrent access
    # to mock attributes. Using a class attribute allows all NonCallableMock
    # instances to share the mutex for simplicity.
    #
    # See https://github.com/python/cpython/issues/98624 for why this is
    # necessary.
    _lock = RLock()

    def __new__(
            cls, spec=None, wraps=None, name=None, spec_set=None,
            parent=None, _spec_state=None, _new_name='', _new_parent=None,
            _spec_as_instance=False, _eat_self=None, unsafe=False, **kwargs
        ):
        # every instance has its own class
        # so we can create magic methods on the
        # class without stomping on other mocks
        bases = (cls,)
        if not issubclass(cls, AsyncMockMixin):
            # Check if spec is an async object or function
            spec_arg = spec_set or spec
            if spec_arg is not None and _is_async_obj(spec_arg):
                bases = (AsyncMockMixin, cls)
        new = type(cls.__name__, bases, {'__doc__': cls.__doc__})
        instance = _safe_super(NonCallableMock, cls).__new__(new)
        return instance


    def __init__(
            self, spec=None, wraps=None, name=None, spec_set=None,
            parent=None, _spec_state=None, _new_name='', _new_parent=None,
            _spec_as_instance=False, _eat_self=None, unsafe=False, **kwargs
        ):
        if _new_parent is None:
            _new_parent = parent

        __dict__ = self.__dict__
        __dict__['_mock_parent'] = parent
        __dict__['_mock_name'] = name
        __dict__['_mock_new_name'] = _new_name
        __dict__['_mock_new_parent'] = _new_parent
        __dict__['_mock_sealed'] = False

        if spec_set is not None:
            spec = spec_set
            spec_set = True
        if _eat_self is None:
            _eat_self = parent is not None

        self._mock_add_spec(spec, spec_set, _spec_as_instance, _eat_self)

        __dict__['_mock_children'] = {}
        __dict__['_mock_wraps'] = wraps
        __dict__['_mock_delegate'] = None

        __dict__['_mock_called'] = False
        __dict__['_mock_call_args'] = None
        __dict__['_mock_call_count'] = 0
        __dict__['_mock_call_args_list'] = _CallList()
        __dict__['_mock_mock_calls'] = _CallList()

        __dict__['method_calls'] = _CallList()
        __dict__['_mock_unsafe'] = unsafe

        if kwargs:
            self.configure_mock(**kwargs)

        _safe_super(NonCallableMock, self).__init__(
            spec, wraps, name, spec_set, parent,
            _spec_state
        )


    def attach_mock(self, mock, attribute):
        """
        Attach a mock as an attribute of this one, replacing its name and
        parent. Calls to the attached mock will be recorded in the
        `method_calls` and `mock_calls` attributes of this one."""
        inner_mock = _extract_mock(mock)

        inner_mock._mock_parent = None
        inner_mock._mock_new_parent = None
        inner_mock._mock_name = ''
        inner_mock._mock_new_name = None

        setattr(self, attribute, mock)


    def mock_add_spec(self, spec, spec_set=False):
        """Add a spec to a mock. `spec` can either be an object or a
        list of strings. Only attributes on the `spec` can be fetched as
        attributes from the mock.

        If `spec_set` is True then only attributes on the spec can be set."""
        self._mock_add_spec(spec, spec_set)


    def _mock_add_spec(self, spec, spec_set, _spec_as_instance=False,
                       _eat_self=False):
        if _is_instance_mock(spec):
            raise InvalidSpecError(f'Cannot spec a Mock object. [object={spec!r}]')

        _spec_class = None
        _spec_signature = None
        _spec_asyncs = []

        if spec is not None and not _is_list(spec):
            if isinstance(spec, type):
                _spec_class = spec
            else:
                _spec_class = type(spec)
            res = _get_signature_object(spec,
                                        _spec_as_instance, _eat_self)
            _spec_signature = res and res[1]

            spec_list = dir(spec)

            for attr in spec_list:
                static_attr = inspect.getattr_static(spec, attr, None)
                unwrapped_attr = static_attr
                try:
                    unwrapped_attr = inspect.unwrap(unwrapped_attr)
                except ValueError:
                    pass
                if iscoroutinefunction(unwrapped_attr):
                    _spec_asyncs.append(attr)

            spec = spec_list

        __dict__ = self.__dict__
        __dict__['_spec_class'] = _spec_class
        __dict__['_spec_set'] = spec_set
        __dict__['_spec_signature'] = _spec_signature
        __dict__['_mock_methods'] = spec
        __dict__['_spec_asyncs'] = _spec_asyncs

    def __get_return_value(self):
        ret = self._mock_return_value
        if self._mock_delegate is not None:
            ret = self._mock_delegate.return_value

        if ret is DEFAULT and self._mock_wraps is None:
            ret = self._get_child_mock(
                _new_parent=self, _new_name='()'
            )
            self.return_value = ret
        return ret


    def __set_return_value(self, value):
        if self._mock_delegate is not None:
            self._mock_delegate.return_value = value
        else:
            self._mock_return_value = value
            _check_and_set_parent(self, value, None, '()')

    __return_value_doc = "The value to be returned when the mock is called."
    return_value = property(__get_return_value, __set_return_value,
                            __return_value_doc)


    @property
    def __class__(self):
        if self._spec_class is None:
            return type(self)
        return self._spec_class

    called = _delegating_property('called')
    call_count = _delegating_property('call_count')
    call_args = _delegating_property('call_args')
    call_args_list = _delegating_property('call_args_list')
    mock_calls = _delegating_property('mock_calls')


    def __get_side_effect(self):
        delegated = self._mock_delegate
        if delegated is None:
            return self._mock_side_effect
        sf = delegated.side_effect
        if (sf is not None and not callable(sf)
                and not isinstance(sf, _MockIter) and not _is_exception(sf)):
            sf = _MockIter(sf)
            delegated.side_effect = sf
        return sf

    def __set_side_effect(self, value):
        value = _try_iter(value)
        delegated = self._mock_delegate
        if delegated is None:
            self._mock_side_effect = value
        else:
            delegated.side_effect = value

    side_effect = property(__get_side_effect, __set_side_effect)


    def reset_mock(self, visited=None, *, return_value=False, side_effect=False):
        "Restore the mock object to its initial state."
        if visited is None:
            visited = []
        if id(self) in visited:
            return
        visited.append(id(self))

        self.called = False
        self.call_args = None
        self.call_count = 0
        self.mock_calls = _CallList()
        self.call_args_list = _CallList()
        self.method_calls = _CallList()

        if return_value:
            self._mock_return_value = DEFAULT
        if side_effect:
            self._mock_side_effect = None

        for child in self._mock_children.values():
            if isinstance(child, _SpecState) or child is _deleted:
                continue
            child.reset_mock(visited, return_value=return_value, side_effect=side_effect)

        ret = self._mock_return_value
        if _is_instance_mock(ret) and ret is not self:
            ret.reset_mock(visited)


    def configure_mock(self, /, **kwargs):
        """Set attributes on the mock through keyword arguments.

        Attributes plus return values and side effects can be set on child
        mocks using standard dot notation and unpacking a dictionary in the
        method call:

        >>> attrs = {'method.return_value': 3, 'other.side_effect': KeyError}
        >>> mock.configure_mock(**attrs)"""
        for arg, val in sorted(kwargs.items(),
                               # we sort on the number of dots so that
                               # attributes are set before we set attributes on
                               # attributes
                               key=lambda entry: entry[0].count('.')):
            args = arg.split('.')
            final = args.pop()
            obj = self
            for entry in args:
                obj = getattr(obj, entry)
            setattr(obj, final, val)


    def __getattr__(self, name):
        if name in {'_mock_methods', '_mock_unsafe'}:
            raise AttributeError(name)
        elif self._mock_methods is not None:
            if name not in self._mock_methods or name in _all_magics:
                raise AttributeError("Mock object has no attribute %r" % name)
        elif _is_magic(name):
            raise AttributeError(name)
        if not self._mock_unsafe and (not self._mock_methods or name not in self._mock_methods):
            if name.startswith(('assert', 'assret', 'asert', 'aseert', 'assrt')) or name in _ATTRIB_DENY_LIST:
                raise AttributeError(
                    f"{name!r} is not a valid assertion. Use a spec "
                    f"for the mock if {name!r} is meant to be an attribute.")

        with NonCallableMock._lock:
            result = self._mock_children.get(name)
            if result is _deleted:
                raise AttributeError(name)
            elif result is None:
                wraps = None
                if self._mock_wraps is not None:
                    # XXXX should we get the attribute without triggering code
                    # execution?
                    wraps = getattr(self._mock_wraps, name)

                result = self._get_child_mock(
                    parent=self, name=name, wraps=wraps, _new_name=name,
                    _new_parent=self
                )
                self._mock_children[name]  = result

            elif isinstance(result, _SpecState):
                try:
                    result = create_autospec(
                        result.spec, result.spec_set, result.instance,
                        result.parent, result.name
                    )
                except InvalidSpecError:
                    target_name = self.__dict__['_mock_name'] or self
                    raise InvalidSpecError(
                        f'Cannot autospec attr {name!r} from target '
                        f'{target_name!r} as it has already been mocked out. '
                        f'[target={self!r}, attr={result.spec!r}]')
                self._mock_children[name]  = result

        return result


    def _extract_mock_name(self):
        _name_list = [self._mock_new_name]
        _parent = self._mock_new_parent
        last = self

        dot = '.'
        if _name_list == ['()']:
            dot = ''

        while _parent is not None:
            last = _parent

            _name_list.append(_parent._mock_new_name + dot)
            dot = '.'
            if _parent._mock_new_name == '()':
                dot = ''

            _parent = _parent._mock_new_parent

        _name_list = list(reversed(_name_list))
        _first = last._mock_name or 'mock'
        if len(_name_list) > 1:
            if _name_list[1] not in ('()', '().'):
                _first += '.'
        _name_list[0] = _first
        return ''.join(_name_list)

    def __repr__(self):
        name = self._extract_mock_name()

        name_string = ''
        if name not in ('mock', 'mock.'):
            name_string = ' name=%r' % name

        spec_string = ''
        if self._spec_class is not None:
            spec_string = ' spec=%r'
            if self._spec_set:
                spec_string = ' spec_set=%r'
            spec_string = spec_string % self._spec_class.__name__
        return "<%s%s%s id='%s'>" % (
            type(self).__name__,
            name_string,
            spec_string,
            id(self)
        )


    def __dir__(self):
        """Filter the output of `dir(mock)` to only useful members."""
        if not FILTER_DIR:
            return object.__dir__(self)

        extras = self._mock_methods or []
        from_type = dir(type(self))
        from_dict = list(self.__dict__)
        from_child_mocks = [
            m_name for m_name, m_value in self._mock_children.items()
            if m_value is not _deleted]

        from_type = [e for e in from_type if not e.startswith('_')]
        from_dict = [e for e in from_dict if not e.startswith('_') or
                     _is_magic(e)]
        return sorted(set(extras + from_type + from_dict + from_child_mocks))


    def __setattr__(self, name, value):
        if name in _allowed_names:
            # property setters go through here
            return object.__setattr__(self, name, value)
        elif (self._spec_set and self._mock_methods is not None and
            name not in self._mock_methods and
            name not in self.__dict__):
            raise AttributeError("Mock object has no attribute '%s'" % name)
        elif name in _unsupported_magics:
            msg = 'Attempting to set unsupported magic method %r.' % name
            raise AttributeError(msg)
        elif name in _all_magics:
            if self._mock_methods is not None and name not in self._mock_methods:
                raise AttributeError("Mock object has no attribute '%s'" % name)

            if not _is_instance_mock(value):
                setattr(type(self), name, _get_method(name, value))
                original = value
                value = lambda *args, **kw: original(self, *args, **kw)
            else:
                # only set _new_name and not name so that mock_calls is tracked
                # but not method calls
                _check_and_set_parent(self, value, None, name)
                setattr(type(self), name, value)
                self._mock_children[name] = value
        elif name == '__class__':
            self._spec_class = value
            return
        else:
            if _check_and_set_parent(self, value, name, name):
                self._mock_children[name] = value

        if self._mock_sealed and not hasattr(self, name):
            mock_name = f'{self._extract_mock_name()}.{name}'
            raise AttributeError(f'Cannot set {mock_name}')

        if isinstance(value, PropertyMock):
            self.__dict__[name] = value
            return
        return object.__setattr__(self, name, value)


    def __delattr__(self, name):
        if name in _all_magics and name in type(self).__dict__:
            delattr(type(self), name)
            if name not in self.__dict__:
                # for magic methods that are still MagicProxy objects and
                # not set on the instance itself
                return

        obj = self._mock_children.get(name, _missing)
        if name in self.__dict__:
            _safe_super(NonCallableMock, self).__delattr__(name)
        elif obj is _deleted:
            raise AttributeError(name)
        if obj is not _missing:
            del self._mock_children[name]
        self._mock_children[name] = _deleted


    def _format_mock_call_signature(self, args, kwargs):
        name = self._mock_name or 'mock'
        return _format_call_signature(name, args, kwargs)


    def _format_mock_failure_message(self, args, kwargs, action='call'):
        message = 'expected %s not found.\nExpected: %s\n  Actual: %s'
        expected_string = self._format_mock_call_signature(args, kwargs)
        call_args = self.call_args
        actual_string = self._format_mock_call_signature(*call_args)
        return message % (action, expected_string, actual_string)


    def _get_call_signature_from_name(self, name):
        """
        * If call objects are asserted against a method/function like obj.meth1
        then there could be no name for the call object to lookup. Hence just
        return the spec_signature of the method/function being asserted against.
        * If the name is not empty then remove () and split by '.' to get
        list of names to iterate through the children until a potential
        match is found. A child mock is created only during attribute access
        so if we get a _SpecState then no attributes of the spec were accessed
        and can be safely exited.
        """
        if not name:
            return self._spec_signature

        sig = None
        names = name.replace('()', '').split('.')
        children = self._mock_children

        for name in names:
            child = children.get(name)
            if child is None or isinstance(child, _SpecState):
                break
            else:
                # If an autospecced object is attached using attach_mock the
                # child would be a function with mock object as attribute from
                # which signature has to be derived.
                child = _extract_mock(child)
                children = child._mock_children
                sig = child._spec_signature

        return sig


    def _call_matcher(self, _call):
        """
        Given a call (or simply an (args, kwargs) tuple), return a
        comparison key suitable for matching with other calls.
        This is a best effort method which relies on the spec's signature,
        if available, or falls back on the arguments themselves.
        """

        if isinstance(_call, tuple) and len(_call) > 2:
            sig = self._get_call_signature_from_name(_call[0])
        else:
            sig = self._spec_signature

        if sig is not None:
            if len(_call) == 2:
                name = ''
                args, kwargs = _call
            else:
                name, args, kwargs = _call
            try:
                bound_call = sig.bind(*args, **kwargs)
                return call(name, bound_call.args, bound_call.kwargs)
            except TypeError as e:
                return e.with_traceback(None)
        else:
            return _call

    def assert_not_called(self):
        """assert that the mock was never called.
        """
        if self.call_count != 0:
            msg = ("Expected '%s' to not have been called. Called %s times.%s"
                   % (self._mock_name or 'mock',
                      self.call_count,
                      self._calls_repr()))
            raise AssertionError(msg)

    def assert_called(self):
        """assert that the mock was called at least once
        """
        if self.call_count == 0:
            msg = ("Expected '%s' to have been called." %
                   (self._mock_name or 'mock'))
            raise AssertionError(msg)

    def assert_called_once(self):
        """assert that the mock was called only once.
        """
        if not self.call_count == 1:
            msg = ("Expected '%s' to have been called once. Called %s times.%s"
                   % (self._mock_name or 'mock',
                      self.call_count,
                      self._calls_repr()))
            raise AssertionError(msg)

    def assert_called_with(self, /, *args, **kwargs):
        """assert that the last call was made with the specified arguments.

        Raises an AssertionError if the args and keyword args passed in are
        different to the last call to the mock."""
        if self.call_args is None:
            expected = self._format_mock_call_signature(args, kwargs)
            actual = 'not called.'
            error_message = ('expected call not found.\nExpected: %s\n  Actual: %s'
                    % (expected, actual))
            raise AssertionError(error_message)

        def _error_message():
            msg = self._format_mock_failure_message(args, kwargs)
            return msg
        expected = self._call_matcher(_Call((args, kwargs), two=True))
        actual = self._call_matcher(self.call_args)
        if actual != expected:
            cause = expected if isinstance(expected, Exception) else None
            raise AssertionError(_error_message()) from cause


    def assert_called_once_with(self, /, *args, **kwargs):
        """assert that the mock was called exactly once and that that call was
        with the specified arguments."""
        if not self.call_count == 1:
            msg = ("Expected '%s' to be called once. Called %s times.%s"
                   % (self._mock_name or 'mock',
                      self.call_count,
                      self._calls_repr()))
            raise AssertionError(msg)
        return self.assert_called_with(*args, **kwargs)


    def assert_has_calls(self, calls, any_order=False):
        """assert the mock has been called with the specified calls.
        The `mock_calls` list is checked for the calls.

        If `any_order` is False (the default) then the calls must be
        sequential. There can be extra calls before or after the
        specified calls.

        If `any_order` is True then the calls can be in any order, but
        they must all appear in `mock_calls`."""
        expected = [self._call_matcher(c) for c in calls]
        cause = next((e for e in expected if isinstance(e, Exception)), None)
        all_calls = _CallList(self._call_matcher(c) for c in self.mock_calls)
        if not any_order:
            if expected not in all_calls:
                if cause is None:
                    problem = 'Calls not found.'
                else:
                    problem = ('Error processing expected calls.\n'
                               'Errors: {}').format(
                                   [e if isinstance(e, Exception) else None
                                    for e in expected])
                raise AssertionError(
                    f'{problem}\n'
                    f'Expected: {_CallList(calls)}\n'
                    f'  Actual: {safe_repr(self.mock_calls)}'
                ) from cause
            return

        all_calls = list(all_calls)

        not_found = []
        for kall in expected:
            try:
                all_calls.remove(kall)
            except ValueError:
                not_found.append(kall)
        if not_found:
            raise AssertionError(
                '%r does not contain all of %r in its call list, '
                'found %r instead' % (self._mock_name or 'mock',
                                      tuple(not_found), all_calls)
            ) from cause


    def assert_any_call(self, /, *args, **kwargs):
        """assert the mock has been called with the specified arguments.

        The assert passes if the mock has *ever* been called, unlike
        `assert_called_with` and `assert_called_once_with` that only pass if
        the call is the most recent one."""
        expected = self._call_matcher(_Call((args, kwargs), two=True))
        cause = expected if isinstance(expected, Exception) else None
        actual = [self._call_matcher(c) for c in self.call_args_list]
        if cause or expected not in _AnyComparer(actual):
            expected_string = self._format_mock_call_signature(args, kwargs)
            raise AssertionError(
                '%s call not found' % expected_string
            ) from cause


    def _get_child_mock(self, /, **kw):
        """Create the child mocks for attributes and return value.
        By default child mocks will be the same type as the parent.
        Subclasses of Mock may want to override this to customize the way
        child mocks are made.

        For non-callable mocks the callable variant will be used (rather than
        any custom subclass)."""
        if self._mock_sealed:
            attribute = f".{kw['name']}" if "name" in kw else "()"
            mock_name = self._extract_mock_name() + attribute
            raise AttributeError(mock_name)

        _new_name = kw.get("_new_name")
        if _new_name in self.__dict__['_spec_asyncs']:
            return AsyncMock(**kw)

        _type = type(self)
        if issubclass(_type, MagicMock) and _new_name in _async_method_magics:
            # Any asynchronous magic becomes an AsyncMock
            klass = AsyncMock
        elif issubclass(_type, AsyncMockMixin):
            if (_new_name in _all_sync_magics or
                    self._mock_methods and _new_name in self._mock_methods):
                # Any synchronous method on AsyncMock becomes a MagicMock
                klass = MagicMock
            else:
                klass = AsyncMock
        elif not issubclass(_type, CallableMixin):
            if issubclass(_type, NonCallableMagicMock):
                klass = MagicMock
            elif issubclass(_type, NonCallableMock):
                klass = Mock
        else:
            klass = _type.__mro__[1]
        return klass(**kw)


    def _calls_repr(self):
        """Renders self.mock_calls as a string.

        Example: "\nCalls: [call(1), call(2)]."

        If self.mock_calls is empty, an empty string is returned. The
        output will be truncated if very long.
        """
        if not self.mock_calls:
            return ""
        return f"\nCalls: {safe_repr(self.mock_calls)}."


# Denylist for forbidden attribute names in safe mode
_ATTRIB_DENY_LIST = frozenset({
    name.removeprefix("assert_")
    for name in dir(NonCallableMock)
    if name.startswith("assert_")
})


class _AnyComparer(list):
    """A list which checks if it contains a call which may have an
    argument of ANY, flipping the components of item and self from
    their traditional locations so that ANY is guaranteed to be on
    the left."""
    def __contains__(self, item):
        for _call in self:
            assert len(item) == len(_call)
            if all([
                expected == actual
                for expected, actual in zip(item, _call)
            ]):
                return True
        return False


def _try_iter(obj):
    if obj is None:
        return obj
    if _is_exception(obj):
        return obj
    if _callable(obj):
        return obj
    try:
        return iter(obj)
    except TypeError:
        # XXXX backwards compatibility
        # but this will blow up on first call - so maybe we should fail early?
        return obj


class CallableMixin(Base):

    def __init__(self, spec=None, side_effect=None, return_value=DEFAULT,
                 wraps=None, name=None, spec_set=None, parent=None,
                 _spec_state=None, _new_name='', _new_parent=None, **kwargs):
        self.__dict__['_mock_return_value'] = return_value
        _safe_super(CallableMixin, self).__init__(
            spec, wraps, name, spec_set, parent,
            _spec_state, _new_name, _new_parent, **kwargs
        )

        self.side_effect = side_effect


    def _mock_check_sig(self, /, *args, **kwargs):
        # stub method that can be replaced with one with a specific signature
        pass


    def __call__(self, /, *args, **kwargs):
        # can't use self in-case a function / method we are mocking uses self
        # in the signature
        self._mock_check_sig(*args, **kwargs)
        self._increment_mock_call(*args, **kwargs)
        return self._mock_call(*args, **kwargs)


    def _mock_call(self, /, *args, **kwargs):
        return self._execute_mock_call(*args, **kwargs)

    def _increment_mock_call(self, /, *args, **kwargs):
        self.called = True
        self.call_count += 1

        # handle call_args
        # needs to be set here so assertions on call arguments pass before
        # execution in the case of awaited calls
        _call = _Call((args, kwargs), two=True)
        self.call_args = _call
        self.call_args_list.append(_call)

        # initial stuff for method_calls:
        do_method_calls = self._mock_parent is not None
        method_call_name = self._mock_name

        # initial stuff for mock_calls:
        mock_call_name = self._mock_new_name
        is_a_call = mock_call_name == '()'
        self.mock_calls.append(_Call(('', args, kwargs)))

        # follow up the chain of mocks:
        _new_parent = self._mock_new_parent
        while _new_parent is not None:

            # handle method_calls:
            if do_method_calls:
                _new_parent.method_calls.append(_Call((method_call_name, args, kwargs)))
                do_method_calls = _new_parent._mock_parent is not None
                if do_method_calls:
                    method_call_name = _new_parent._mock_name + '.' + method_call_name

            # handle mock_calls:
            this_mock_call = _Call((mock_call_name, args, kwargs))
            _new_parent.mock_calls.append(this_mock_call)

            if _new_parent._mock_new_name:
                if is_a_call:
                    dot = ''
                else:
                    dot = '.'
                is_a_call = _new_parent._mock_new_name == '()'
                mock_call_name = _new_parent._mock_new_name + dot + mock_call_name

            # follow the parental chain:
            _new_parent = _new_parent._mock_new_parent

    def _execute_mock_call(self, /, *args, **kwargs):
        # separate from _increment_mock_call so that awaited functions are
        # executed separately from their call, also AsyncMock overrides this method

        effect = self.side_effect
        if effect is not None:
            if _is_exception(effect):
                raise effect
            elif not _callable(effect):
                result = next(effect)
                if _is_exception(result):
                    raise result
            else:
                result = effect(*args, **kwargs)

            if result is not DEFAULT:
                return result

        if self._mock_return_value is not DEFAULT:
            return self.return_value

        if self._mock_delegate and self._mock_delegate.return_value is not DEFAULT:
            return self.return_value

        if self._mock_wraps is not None:
            return self._mock_wraps(*args, **kwargs)

        return self.return_value


class Mock(CallableMixin, NonCallableMock):
    """
    Create a new `Mock` object. `Mock` takes several optional arguments
    that specify the behaviour of the Mock object:

    * `spec`: This can be either a list of strings or an existing object (a
      class or instance) that acts as the specification for the mock object. If
      you pass in an object then a list of strings is formed by calling dir on
      the object (excluding unsupported magic attributes and methods). Accessing
      any attribute not in this list will raise an `AttributeError`.

      If `spec` is an object (rather than a list of strings) then
      `mock.__class__` returns the class of the spec object. This allows mocks
      to pass `isinstance` tests.

    * `spec_set`: A stricter variant of `spec`. If used, attempting to *set*
      or get an attribute on the mock that isn't on the object passed as
      `spec_set` will raise an `AttributeError`.

    * `side_effect`: A function to be called whenever the Mock is called. See
      the `side_effect` attribute. Useful for raising exceptions or
      dynamically changing return values. The function is called with the same
      arguments as the mock, and unless it returns `DEFAULT`, the return
      value of this function is used as the return value.

      If `side_effect` is an iterable then each call to the mock will return
      the next value from the iterable. If any of the members of the iterable
      are exceptions they will be raised instead of returned.

    * `return_value`: The value returned when the mock is called. By default
      this is a new Mock (created on first access). See the
      `return_value` attribute.

    * `unsafe`: By default, accessing any attribute whose name starts with
      *assert*, *assret*, *asert*, *aseert*, or *assrt* raises an AttributeError.
      Additionally, an AttributeError is raised when accessing
      attributes that match the name of an assertion method without the prefix
      `assert_`, e.g. accessing `called_once` instead of `assert_called_once`.
      Passing `unsafe=True` will allow access to these attributes.

    * `wraps`: Item for the mock object to wrap. If `wraps` is not None then
      calling the Mock will pass the call through to the wrapped object
      (returning the real result). Attribute access on the mock will return a
      Mock object that wraps the corresponding attribute of the wrapped object
      (so attempting to access an attribute that doesn't exist will raise an
      `AttributeError`).

      If the mock has an explicit `return_value` set then calls are not passed
      to the wrapped object and the `return_value` is returned instead.

    * `name`: If the mock has a name then it will be used in the repr of the
      mock. This can be useful for debugging. The name is propagated to child
      mocks.

    Mocks can also be called with arbitrary keyword arguments. These will be
    used to set attributes on the mock after it is created.
    """


# _check_spec_arg_typos takes kwargs from commands like patch and checks that
# they don't contain common misspellings of arguments related to autospeccing.
def _check_spec_arg_typos(kwargs_to_check):
    typos = ("autospect", "auto_spec", "set_spec")
    for typo in typos:
        if typo in kwargs_to_check:
            raise RuntimeError(
                f"{typo!r} might be a typo; use unsafe=True if this is intended"
            )


class _patch(object):

    attribute_name = None
    _active_patches = []

    def __init__(
            self, getter, attribute, new, spec, create,
            spec_set, autospec, new_callable, kwargs, *, unsafe=False
        ):
        if new_callable is not None:
            if new is not DEFAULT:
                raise ValueError(
                    "Cannot use 'new' and 'new_callable' together"
                )
            if autospec is not None:
                raise ValueError(
                    "Cannot use 'autospec' and 'new_callable' together"
                )
        if not unsafe:
            _check_spec_arg_typos(kwargs)
        if _is_instance_mock(spec):
            raise InvalidSpecError(
                f'Cannot spec attr {attribute!r} as the spec '
                f'has already been mocked out. [spec={spec!r}]')
        if _is_instance_mock(spec_set):
            raise InvalidSpecError(
                f'Cannot spec attr {attribute!r} as the spec_set '
                f'target has already been mocked out. [spec_set={spec_set!r}]')

        self.getter = getter
        self.attribute = attribute
        self.new = new
        self.new_callable = new_callable
        self.spec = spec
        self.create = create
        self.has_local = False
        self.spec_set = spec_set
        self.autospec = autospec
        self.kwargs = kwargs
        self.additional_patchers = []
        self.is_started = False


    def copy(self):
        patcher = _patch(
            self.getter, self.attribute, self.new, self.spec,
            self.create, self.spec_set,
            self.autospec, self.new_callable, self.kwargs
        )
        patcher.attribute_name = self.attribute_name
        patcher.additional_patchers = [
            p.copy() for p in self.additional_patchers
        ]
        return patcher


    def __call__(self, func):
        if isinstance(func, type):
            return self.decorate_class(func)
        if inspect.iscoroutinefunction(func):
            return self.decorate_async_callable(func)
        return self.decorate_callable(func)


    def decorate_class(self, klass):
        for attr in dir(klass):
            if not attr.startswith(patch.TEST_PREFIX):
                continue

            attr_value = getattr(klass, attr)
            if not hasattr(attr_value, "__call__"):
                continue

            patcher = self.copy()
            setattr(klass, attr, patcher(attr_value))
        return klass


    @contextlib.contextmanager
    def decoration_helper(self, patched, args, keywargs):
        extra_args = []
        with contextlib.ExitStack() as exit_stack:
            for patching in patched.patchings:
                arg = exit_stack.enter_context(patching)
                if patching.attribute_name is not None:
                    keywargs.update(arg)
                elif patching.new is DEFAULT:
                    extra_args.append(arg)

            args += tuple(extra_args)
            yield (args, keywargs)


    def decorate_callable(self, func):
        # NB. Keep the method in sync with decorate_async_callable()
        if hasattr(func, 'patchings'):
            func.patchings.append(self)
            return func

        @wraps(func)
        def patched(*args, **keywargs):
            with self.decoration_helper(patched,
                                        args,
                                        keywargs) as (newargs, newkeywargs):
                return func(*newargs, **newkeywargs)

        patched.patchings = [self]
        return patched


    def decorate_async_callable(self, func):
        # NB. Keep the method in sync with decorate_callable()
        if hasattr(func, 'patchings'):
            func.patchings.append(self)
            return func

        @wraps(func)
        async def patched(*args, **keywargs):
            with self.decoration_helper(patched,
                                        args,
                                        keywargs) as (newargs, newkeywargs):
                return await func(*newargs, **newkeywargs)

        patched.patchings = [self]
        return patched


    def get_original(self):
        target = self.getter()
        name = self.attribute

        original = DEFAULT
        local = False

        try:
            original = target.__dict__[name]
        except (AttributeError, KeyError):
            original = getattr(target, name, DEFAULT)
        else:
            local = True

        if name in _builtins and isinstance(target, ModuleType):
            self.create = True

        if not self.create and original is DEFAULT:
            raise AttributeError(
                "%s does not have the attribute %r" % (target, name)
            )
        return original, local


    def __enter__(self):
        """Perform the patch."""
        if self.is_started:
            raise RuntimeError("Patch is already started")

        new, spec, spec_set = self.new, self.spec, self.spec_set
        autospec, kwargs = self.autospec, self.kwargs
        new_callable = self.new_callable
        self.target = self.getter()

        # normalise False to None
        if spec is False:
            spec = None
        if spec_set is False:
            spec_set = None
        if autospec is False:
            autospec = None

        if spec is not None and autospec is not None:
            raise TypeError("Can't specify spec and autospec")
        if ((spec is not None or autospec is not None) and
            spec_set not in (True, None)):
            raise TypeError("Can't provide explicit spec_set *and* spec or autospec")

        original, local = self.get_original()

        if new is DEFAULT and autospec is None:
            inherit = False
            if spec is True:
                # set spec to the object we are replacing
                spec = original
                if spec_set is True:
                    spec_set = original
                    spec = None
            elif spec is not None:
                if spec_set is True:
                    spec_set = spec
                    spec = None
            elif spec_set is True:
                spec_set = original

            if spec is not None or spec_set is not None:
                if original is DEFAULT:
                    raise TypeError("Can't use 'spec' with create=True")
                if isinstance(original, type):
                    # If we're patching out a class and there is a spec
                    inherit = True

            # Determine the Klass to use
            if new_callable is not None:
                Klass = new_callable
            elif spec is None and _is_async_obj(original):
                Klass = AsyncMock
            elif spec is not None or spec_set is not None:
                this_spec = spec
                if spec_set is not None:
                    this_spec = spec_set
                if _is_list(this_spec):
                    not_callable = '__call__' not in this_spec
                else:
                    not_callable = not callable(this_spec)
                if _is_async_obj(this_spec):
                    Klass = AsyncMock
                elif not_callable:
                    Klass = NonCallableMagicMock
                else:
                    Klass = MagicMock
            else:
                Klass = MagicMock

            _kwargs = {}
            if spec is not None:
                _kwargs['spec'] = spec
            if spec_set is not None:
                _kwargs['spec_set'] = spec_set

            # add a name to mocks
            if (isinstance(Klass, type) and
                issubclass(Klass, NonCallableMock) and self.attribute):
                _kwargs['name'] = self.attribute

            _kwargs.update(kwargs)
            new = Klass(**_kwargs)

            if inherit and _is_instance_mock(new):
                # we can only tell if the instance should be callable if the
                # spec is not a list
                this_spec = spec
                if spec_set is not None:
                    this_spec = spec_set
                if (not _is_list(this_spec) and not
                    _instance_callable(this_spec)):
                    Klass = NonCallableMagicMock

                _kwargs.pop('name')
                new.return_value = Klass(_new_parent=new, _new_name='()',
                                         **_kwargs)
        elif autospec is not None:
            # spec is ignored, new *must* be default, spec_set is treated
            # as a boolean. Should we check spec is not None and that spec_set
            # is a bool?
            if new is not DEFAULT:
                raise TypeError(
                    "autospec creates the mock for you. Can't specify "
                    "autospec and new."
                )
            if original is DEFAULT:
                raise TypeError("Can't use 'autospec' with create=True")
            spec_set = bool(spec_set)
            if autospec is True:
                autospec = original

            if _is_instance_mock(self.target):
                raise InvalidSpecError(
                    f'Cannot autospec attr {self.attribute!r} as the patch '
                    f'target has already been mocked out. '
                    f'[target={self.target!r}, attr={autospec!r}]')
            if _is_instance_mock(autospec):
                target_name = getattr(self.target, '__name__', self.target)
                raise InvalidSpecError(
                    f'Cannot autospec attr {self.attribute!r} from target '
                    f'{target_name!r} as it has already been mocked out. '
                    f'[target={self.target!r}, attr={autospec!r}]')

            new = create_autospec(autospec, spec_set=spec_set,
                                  _name=self.attribute, **kwargs)
        elif kwargs:
            # can't set keyword args when we aren't creating the mock
            # XXXX If new is a Mock we could call new.configure_mock(**kwargs)
            raise TypeError("Can't pass kwargs to a mock we aren't creating")

        new_attr = new

        self.temp_original = original
        self.is_local = local
        self._exit_stack = contextlib.ExitStack()
        self.is_started = True
        try:
            setattr(self.target, self.attribute, new_attr)
            if self.attribute_name is not None:
                extra_args = {}
                if self.new is DEFAULT:
                    extra_args[self.attribute_name] =  new
                for patching in self.additional_patchers:
                    arg = self._exit_stack.enter_context(patching)
                    if patching.new is DEFAULT:
                        extra_args.update(arg)
                return extra_args

            return new
        except:
            if not self.__exit__(*sys.exc_info()):
                raise

    def __exit__(self, *exc_info):
        """Undo the patch."""
        if not self.is_started:
            return

        if self.is_local and self.temp_original is not DEFAULT:
            setattr(self.target, self.attribute, self.temp_original)
        else:
            delattr(self.target, self.attribute)
            if not self.create and (not hasattr(self.target, self.attribute) or
                        self.attribute in ('__doc__', '__module__',
                                           '__defaults__', '__annotations__',
                                           '__kwdefaults__')):
                # needed for proxy objects like django settings
                setattr(self.target, self.attribute, self.temp_original)

        del self.temp_original
        del self.is_local
        del self.target
        exit_stack = self._exit_stack
        del self._exit_stack
        self.is_started = False
        return exit_stack.__exit__(*exc_info)


    def start(self):
        """Activate a patch, returning any created mock."""
        result = self.__enter__()
        self._active_patches.append(self)
        return result


    def stop(self):
        """Stop an active patch."""
        try:
            self._active_patches.remove(self)
        except ValueError:
            # If the patch hasn't been started this will fail
            return None

        return self.__exit__(None, None, None)


def _get_target(target):
    try:
        target, attribute = target.rsplit('.', 1)
    except (TypeError, ValueError, AttributeError):
        raise TypeError(
            f"Need a valid target to patch. You supplied: {target!r}")
    return partial(pkgutil.resolve_name, target), attribute


def _patch_object(
        target, attribute, new=DEFAULT, spec=None,
        create=False, spec_set=None, autospec=None,
        new_callable=None, *, unsafe=False, **kwargs
    ):
    """
    patch the named member (`attribute`) on an object (`target`) with a mock
    object.

    `patch.object` can be used as a decorator, class decorator or a context
    manager. Arguments `new`, `spec`, `create`, `spec_set`,
    `autospec` and `new_callable` have the same meaning as for `patch`. Like
    `patch`, `patch.object` takes arbitrary keyword arguments for configuring
    the mock object it creates.

    When used as a class decorator `patch.object` honours `patch.TEST_PREFIX`
    for choosing which methods to wrap.
    """
    if type(target) is str:
        raise TypeError(
            f"{target!r} must be the actual object to be patched, not a str"
        )
    getter = lambda: target
    return _patch(
        getter, attribute, new, spec, create,
        spec_set, autospec, new_callable, kwargs, unsafe=unsafe
    )


def _patch_multiple(target, spec=None, create=False, spec_set=None,
                    autospec=None, new_callable=None, **kwargs):
    """Perform multiple patches in a single call. It takes the object to be
    patched (either as an object or a string to fetch the object by importing)
    and keyword arguments for the patches::

        with patch.multiple(settings, FIRST_PATCH='one', SECOND_PATCH='two'):
            ...

    Use `DEFAULT` as the value if you want `patch.multiple` to create
    mocks for you. In this case the created mocks are passed into a decorated
    function by keyword, and a dictionary is returned when `patch.multiple` is
    used as a context manager.

    `patch.multiple` can be used as a decorator, class decorator or a context
    manager. The arguments `spec`, `spec_set`, `create`,
    `autospec` and `new_callable` have the same meaning as for `patch`. These
    arguments will be applied to *all* patches done by `patch.multiple`.

    When used as a class decorator `patch.multiple` honours `patch.TEST_PREFIX`
    for choosing which methods to wrap.
    """
    if type(target) is str:
        getter = partial(pkgutil.resolve_name, target)
    else:
        getter = lambda: target

    if not kwargs:
        raise ValueError(
            'Must supply at least one keyword argument with patch.multiple'
        )
    # need to wrap in a list for python 3, where items is a view
    items = list(kwargs.items())
    attribute, new = items[0]
    patcher = _patch(
        getter, attribute, new, spec, create, spec_set,
        autospec, new_callable, {}
    )
    patcher.attribute_name = attribute
    for attribute, new in items[1:]:
        this_patcher = _patch(
            getter, attribute, new, spec, create, spec_set,
            autospec, new_callable, {}
        )
        this_patcher.attribute_name = attribute
        patcher.additional_patchers.append(this_patcher)
    return patcher


def patch(
        target, new=DEFAULT, spec=None, create=False,
        spec_set=None, autospec=None, new_callable=None, *, unsafe=False, **kwargs
    ):
    """
    `patch` acts as a function decorator, class decorator or a context
    manager. Inside the body of the function or with statement, the `target`
    is patched with a `new` object. When the function/with statement exits
    the patch is undone.

    If `new` is omitted, then the target is replaced with an
    `AsyncMock if the patched object is an async function or a
    `MagicMock` otherwise. If `patch` is used as a decorator and `new` is
    omitted, the created mock is passed in as an extra argument to the
    decorated function. If `patch` is used as a context manager the created
    mock is returned by the context manager.

    `target` should be a string in the form `'package.module.ClassName'`. The
    `target` is imported and the specified object replaced with the `new`
    object, so the `target` must be importable from the environment you are
    calling `patch` from. The target is imported when the decorated function
    is executed, not at decoration time.

    The `spec` and `spec_set` keyword arguments are passed to the `MagicMock`
    if patch is creating one for you.

    In addition you can pass `spec=True` or `spec_set=True`, which causes
    patch to pass in the object being mocked as the spec/spec_set object.

    `new_callable` allows you to specify a different class, or callable object,
    that will be called to create the `new` object. By default `AsyncMock` is
    used for async functions and `MagicMock` for the rest.

    A more powerful form of `spec` is `autospec`. If you set `autospec=True`
    then the mock will be created with a spec from the object being replaced.
    All attributes of the mock will also have the spec of the corresponding
    attribute of the object being replaced. Methods and functions being
    mocked will have their arguments checked and will raise a `TypeError` if
    they are called with the wrong signature. For mocks replacing a class,
    their return value (the 'instance') will have the same spec as the class.

    Instead of `autospec=True` you can pass `autospec=some_object` to use an
    arbitrary object as the spec instead of the one being replaced.

    By default `patch` will fail to replace attributes that don't exist. If
    you pass in `create=True`, and the attribute doesn't exist, patch will
    create the attribute for you when the patched function is called, and
    delete it again afterwards. This is useful for writing tests against
    attributes that your production code creates at runtime. It is off by
    default because it can be dangerous. With it switched on you can write
    passing tests against APIs that don't actually exist!

    Patch can be used as a `TestCase` class decorator. It works by
    decorating each test method in the class. This reduces the boilerplate
    code when your test methods share a common patchings set. `patch` finds
    tests by looking for method names that start with `patch.TEST_PREFIX`.
    By default this is `test`, which matches the way `unittest` finds tests.
    You can specify an alternative prefix by setting `patch.TEST_PREFIX`.

    Patch can be used as a context manager, with the with statement. Here the
    patching applies to the indented block after the with statement. If you
    use "as" then the patched object will be bound to the name after the
    "as"; very useful if `patch` is creating a mock object for you.

    Patch will raise a `RuntimeError` if passed some common misspellings of
    the arguments autospec and spec_set. Pass the argument `unsafe` with the
    value True to disable that check.

    `patch` takes arbitrary keyword arguments. These will be passed to
    `AsyncMock` if the patched object is asynchronous, to `MagicMock`
    otherwise or to `new_callable` if specified.

    `patch.dict(...)`, `patch.multiple(...)` and `patch.object(...)` are
    available for alternate use-cases.
    """
    getter, attribute = _get_target(target)
    return _patch(
        getter, attribute, new, spec, create,
        spec_set, autospec, new_callable, kwargs, unsafe=unsafe
    )


class _patch_dict(object):
    """
    Patch a dictionary, or dictionary like object, and restore the dictionary
    to its original state after the test.

    `in_dict` can be a dictionary or a mapping like container. If it is a
    mapping then it must at least support getting, setting and deleting items
    plus iterating over keys.

    `in_dict` can also be a string specifying the name of the dictionary, which
    will then be fetched by importing it.

    `values` can be a dictionary of values to set in the dictionary. `values`
    can also be an iterable of `(key, value)` pairs.

    If `clear` is True then the dictionary will be cleared before the new
    values are set.

    `patch.dict` can also be called with arbitrary keyword arguments to set
    values in the dictionary::

        with patch.dict('sys.modules', mymodule=Mock(), other_module=Mock()):
            ...

    `patch.dict` can be used as a context manager, decorator or class
    decorator. When used as a class decorator `patch.dict` honours
    `patch.TEST_PREFIX` for choosing which methods to wrap.
    """

    def __init__(self, in_dict, values=(), clear=False, **kwargs):
        self.in_dict = in_dict
        # support any argument supported by dict(...) constructor
        self.values = dict(values)
        self.values.update(kwargs)
        self.clear = clear
        self._original = None


    def __call__(self, f):
        if isinstance(f, type):
            return self.decorate_class(f)
        if inspect.iscoroutinefunction(f):
            return self.decorate_async_callable(f)
        return self.decorate_callable(f)


    def decorate_callable(self, f):
        @wraps(f)
        def _inner(*args, **kw):
            self._patch_dict()
            try:
                return f(*args, **kw)
            finally:
                self._unpatch_dict()

        return _inner


    def decorate_async_callable(self, f):
        @wraps(f)
        async def _inner(*args, **kw):
            self._patch_dict()
            try:
                return await f(*args, **kw)
            finally:
                self._unpatch_dict()

        return _inner


    def decorate_class(self, klass):
        for attr in dir(klass):
            attr_value = getattr(klass, attr)
            if (attr.startswith(patch.TEST_PREFIX) and
                 hasattr(attr_value, "__call__")):
                decorator = _patch_dict(self.in_dict, self.values, self.clear)
                decorated = decorator(attr_value)
                setattr(klass, attr, decorated)
        return klass


    def __enter__(self):
        """Patch the dict."""
        self._patch_dict()
        return self.in_dict


    def _patch_dict(self):
        values = self.values
        if isinstance(self.in_dict, str):
            self.in_dict = pkgutil.resolve_name(self.in_dict)
        in_dict = self.in_dict
        clear = self.clear

        try:
            original = in_dict.copy()
        except AttributeError:
            # dict like object with no copy method
            # must support iteration over keys
            original = {}
            for key in in_dict:
                original[key] = in_dict[key]
        self._original = original

        if clear:
            _clear_dict(in_dict)

        try:
            in_dict.update(values)
        except AttributeError:
            # dict like object with no update method
            for key in values:
                in_dict[key] = values[key]


    def _unpatch_dict(self):
        in_dict = self.in_dict
        original = self._original

        _clear_dict(in_dict)

        try:
            in_dict.update(original)
        except AttributeError:
            for key in original:
                in_dict[key] = original[key]


    def __exit__(self, *args):
        """Unpatch the dict."""
        if self._original is not None:
            self._unpatch_dict()
        return False


    def start(self):
        """Activate a patch, returning any created mock."""
        result = self.__enter__()
        _patch._active_patches.append(self)
        return result


    def stop(self):
        """Stop an active patch."""
        try:
            _patch._active_patches.remove(self)
        except ValueError:
            # If the patch hasn't been started this will fail
            return None

        return self.__exit__(None, None, None)


def _clear_dict(in_dict):
    try:
        in_dict.clear()
    except AttributeError:
        keys = list(in_dict)
        for key in keys:
            del in_dict[key]


def _patch_stopall():
    """Stop all active patches. LIFO to unroll nested patches."""
    for patch in reversed(_patch._active_patches):
        patch.stop()


patch.object = _patch_object
patch.dict = _patch_dict
patch.multiple = _patch_multiple
patch.stopall = _patch_stopall
patch.TEST_PREFIX = 'test'

magic_methods = (
    "lt le gt ge eq ne "
    "getitem setitem delitem "
    "len contains iter "
    "hash str sizeof "
    "enter exit "
    # we added divmod and rdivmod here instead of numerics
    # because there is no idivmod
    "divmod rdivmod neg pos abs invert "
    "complex int float index "
    "round trunc floor ceil "
    "bool next "
    "fspath "
    "aiter "
)

numerics = (
    "add sub mul matmul truediv floordiv mod lshift rshift and xor or pow"
)
inplace = ' '.join('i%s' % n for n in numerics.split())
right = ' '.join('r%s' % n for n in numerics.split())

# not including __prepare__, __instancecheck__, __subclasscheck__
# (as they are metaclass methods)
# __del__ is not supported at all as it causes problems if it exists

_non_defaults = {
    '__get__', '__set__', '__delete__', '__reversed__', '__missing__',
    '__reduce__', '__reduce_ex__', '__getinitargs__', '__getnewargs__',
    '__getstate__', '__setstate__', '__getformat__',
    '__repr__', '__dir__', '__subclasses__', '__format__',
    '__getnewargs_ex__',
}


def _get_method(name, func):
    "Turns a callable object (like a mock) into a real function"
    def method(self, /, *args, **kw):
        return func(self, *args, **kw)
    method.__name__ = name
    return method


_magics = {
    '__%s__' % method for method in
    ' '.join([magic_methods, numerics, inplace, right]).split()
}

# Magic methods used for async `with` statements
_async_method_magics = {"__aenter__", "__aexit__", "__anext__"}
# Magic methods that are only used with async calls but are synchronous functions themselves
_sync_async_magics = {"__aiter__"}
_async_magics = _async_method_magics | _sync_async_magics

_all_sync_magics = _magics | _non_defaults
_all_magics = _all_sync_magics | _async_magics

_unsupported_magics = {
    '__getattr__', '__setattr__',
    '__init__', '__new__', '__prepare__',
    '__instancecheck__', '__subclasscheck__',
    '__del__'
}

_calculate_return_value = {
    '__hash__': lambda self: object.__hash__(self),
    '__str__': lambda self: object.__str__(self),
    '__sizeof__': lambda self: object.__sizeof__(self),
    '__fspath__': lambda self: f"{type(self).__name__}/{self._extract_mock_name()}/{id(self)}",
}

_return_values = {
    '__lt__': NotImplemented,
    '__gt__': NotImplemented,
    '__le__': NotImplemented,
    '__ge__': NotImplemented,
    '__int__': 1,
    '__contains__': False,
    '__len__': 0,
    '__exit__': False,
    '__complex__': 1j,
    '__float__': 1.0,
    '__bool__': True,
    '__index__': 1,
    '__aexit__': False,
}


def _get_eq(self):
    def __eq__(other):
        ret_val = self.__eq__._mock_return_value
        if ret_val is not DEFAULT:
            return ret_val
        if self is other:
            return True
        return NotImplemented
    return __eq__

def _get_ne(self):
    def __ne__(other):
        if self.__ne__._mock_return_value is not DEFAULT:
            return DEFAULT
        if self is other:
            return False
        return NotImplemented
    return __ne__

def _get_iter(self):
    def __iter__():
        ret_val = self.__iter__._mock_return_value
        if ret_val is DEFAULT:
            return iter([])
        # if ret_val was already an iterator, then calling iter on it should
        # return the iterator unchanged
        return iter(ret_val)
    return __iter__

def _get_async_iter(self):
    def __aiter__():
        ret_val = self.__aiter__._mock_return_value
        if ret_val is DEFAULT:
            return _AsyncIterator(iter([]))
        return _AsyncIterator(iter(ret_val))
    return __aiter__

_side_effect_methods = {
    '__eq__': _get_eq,
    '__ne__': _get_ne,
    '__iter__': _get_iter,
    '__aiter__': _get_async_iter
}


def _set_return_value(mock, method, name):
    fixed = _return_values.get(name, DEFAULT)
    if fixed is not DEFAULT:
        method.return_value = fixed
        return

    return_calculator = _calculate_return_value.get(name)
    if return_calculator is not None:
        return_value = return_calculator(mock)
        method.return_value = return_value
        return

    side_effector = _side_effect_methods.get(name)
    if side_effector is not None:
        method.side_effect = side_effector(mock)


class MagicMixin(Base):
    def __init__(self, /, *args, **kw):
        self._mock_set_magics()  # make magic work for kwargs in init
        _safe_super(MagicMixin, self).__init__(*args, **kw)
        self._mock_set_magics()  # fix magic broken by upper level init


    def _mock_set_magics(self):
        orig_magics = _magics | _async_method_magics
        these_magics = orig_magics

        if getattr(self, "_mock_methods", None) is not None:
            these_magics = orig_magics.intersection(self._mock_methods)

            remove_magics = set()
            remove_magics = orig_magics - these_magics

            for entry in remove_magics:
                if entry in type(self).__dict__:
                    # remove unneeded magic methods
                    delattr(self, entry)

        # don't overwrite existing attributes if called a second time
        these_magics = these_magics - set(type(self).__dict__)

        _type = type(self)
        for entry in these_magics:
            setattr(_type, entry, MagicProxy(entry, self))


class NonCallableMagicMock(MagicMixin, NonCallableMock):
    """A version of `MagicMock` that isn't callable."""
    def mock_add_spec(self, spec, spec_set=False):
        """Add a spec to a mock. `spec` can either be an object or a
        list of strings. Only attributes on the `spec` can be fetched as
        attributes from the mock.

        If `spec_set` is True then only attributes on the spec can be set."""
        self._mock_add_spec(spec, spec_set)
        self._mock_set_magics()


class AsyncMagicMixin(MagicMixin):
    pass


class MagicMock(MagicMixin, Mock):
    """
    MagicMock is a subclass of Mock with default implementations
    of most of the magic methods. You can use MagicMock without having to
    configure the magic methods yourself.

    If you use the `spec` or `spec_set` arguments then *only* magic
    methods that exist in the spec will be created.

    Attributes and the return value of a `MagicMock` will also be `MagicMocks`.
    """
    def mock_add_spec(self, spec, spec_set=False):
        """Add a spec to a mock. `spec` can either be an object or a
        list of strings. Only attributes on the `spec` can be fetched as
        attributes from the mock.

        If `spec_set` is True then only attributes on the spec can be set."""
        self._mock_add_spec(spec, spec_set)
        self._mock_set_magics()

    def reset_mock(self, /, *args, return_value=False, **kwargs):
        if (
            return_value
            and self._mock_name
            and _is_magic(self._mock_name)
        ):
            # Don't reset return values for magic methods,
            # otherwise `m.__str__` will start
            # to return `MagicMock` instances, instead of `str` instances.
            return_value = False
        super().reset_mock(*args, return_value=return_value, **kwargs)


class MagicProxy(Base):
    def __init__(self, name, parent):
        self.name = name
        self.parent = parent

    def create_mock(self):
        entry = self.name
        parent = self.parent
        m = parent._get_child_mock(name=entry, _new_name=entry,
                                   _new_parent=parent)
        setattr(parent, entry, m)
        _set_return_value(parent, m, entry)
        return m

    def __get__(self, obj, _type=None):
        return self.create_mock()


try:
    _CODE_SIG = inspect.signature(partial(CodeType.__init__, None))
    _CODE_ATTRS = dir(CodeType)
except ValueError:
    _CODE_SIG = None


class AsyncMockMixin(Base):
    await_count = _delegating_property('await_count')
    await_args = _delegating_property('await_args')
    await_args_list = _delegating_property('await_args_list')

    def __init__(self, /, *args, **kwargs):
        super().__init__(*args, **kwargs)
        # iscoroutinefunction() checks _is_coroutine property to say if an
        # object is a coroutine. Without this check it looks to see if it is a
        # function/method, which in this case it is not (since it is an
        # AsyncMock).
        # It is set through __dict__ because when spec_set is True, this
        # attribute is likely undefined.
        self.__dict__['_is_coroutine'] = asyncio.coroutines._is_coroutine
        self.__dict__['_mock_await_count'] = 0
        self.__dict__['_mock_await_args'] = None
        self.__dict__['_mock_await_args_list'] = _CallList()
        if _CODE_SIG:
            code_mock = NonCallableMock(spec_set=_CODE_ATTRS)
            code_mock.__dict__["_spec_class"] = CodeType
            code_mock.__dict__["_spec_signature"] = _CODE_SIG
        else:
            code_mock = NonCallableMock(spec_set=CodeType)
        code_mock.co_flags = (
            inspect.CO_COROUTINE
            + inspect.CO_VARARGS
            + inspect.CO_VARKEYWORDS
        )
        code_mock.co_argcount = 0
        code_mock.co_varnames = ('args', 'kwargs')
        code_mock.co_posonlyargcount = 0
        code_mock.co_kwonlyargcount = 0
        self.__dict__['__code__'] = code_mock
        self.__dict__['__name__'] = 'AsyncMock'
        self.__dict__['__defaults__'] = tuple()
        self.__dict__['__kwdefaults__'] = {}
        self.__dict__['__annotations__'] = None

    async def _execute_mock_call(self, /, *args, **kwargs):
        # This is nearly just like super(), except for special handling
        # of coroutines

        _call = _Call((args, kwargs), two=True)
        self.await_count += 1
        self.await_args = _call
        self.await_args_list.append(_call)

        effect = self.side_effect
        if effect is not None:
            if _is_exception(effect):
                raise effect
            elif not _callable(effect):
                try:
                    result = next(effect)
                except StopIteration:
                    # It is impossible to propagate a StopIteration
                    # through coroutines because of PEP 479
                    raise StopAsyncIteration
                if _is_exception(result):
                    raise result
            elif iscoroutinefunction(effect):
                result = await effect(*args, **kwargs)
            else:
                result = effect(*args, **kwargs)

            if result is not DEFAULT:
                return result

        if self._mock_return_value is not DEFAULT:
            return self.return_value

        if self._mock_wraps is not None:
            if iscoroutinefunction(self._mock_wraps):
                return await self._mock_wraps(*args, **kwargs)
            return self._mock_wraps(*args, **kwargs)

        return self.return_value

    def assert_awaited(self):
        """
        Assert that the mock was awaited at least once.
        """
        if self.await_count == 0:
            msg = f"Expected {self._mock_name or 'mock'} to have been awaited."
            raise AssertionError(msg)

    def assert_awaited_once(self):
        """
        Assert that the mock was awaited exactly once.
        """
        if not self.await_count == 1:
            msg = (f"Expected {self._mock_name or 'mock'} to have been awaited once."
                   f" Awaited {self.await_count} times.")
            raise AssertionError(msg)

    def assert_awaited_with(self, /, *args, **kwargs):
        """
        Assert that the last await was with the specified arguments.
        """
        if self.await_args is None:
            expected = self._format_mock_call_signature(args, kwargs)
            raise AssertionError(f'Expected await: {expected}\nNot awaited')

        def _error_message():
            msg = self._format_mock_failure_message(args, kwargs, action='await')
            return msg

        expected = self._call_matcher(_Call((args, kwargs), two=True))
        actual = self._call_matcher(self.await_args)
        if actual != expected:
            cause = expected if isinstance(expected, Exception) else None
            raise AssertionError(_error_message()) from cause

    def assert_awaited_once_with(self, /, *args, **kwargs):
        """
        Assert that the mock was awaited exactly once and with the specified
        arguments.
        """
        if not self.await_count == 1:
            msg = (f"Expected {self._mock_name or 'mock'} to have been awaited once."
                   f" Awaited {self.await_count} times.")
            raise AssertionError(msg)
        return self.assert_awaited_with(*args, **kwargs)

    def assert_any_await(self, /, *args, **kwargs):
        """
        Assert the mock has ever been awaited with the specified arguments.
        """
        expected = self._call_matcher(_Call((args, kwargs), two=True))
        cause = expected if isinstance(expected, Exception) else None
        actual = [self._call_matcher(c) for c in self.await_args_list]
        if cause or expected not in _AnyComparer(actual):
            expected_string = self._format_mock_call_signature(args, kwargs)
            raise AssertionError(
                '%s await not found' % expected_string
            ) from cause

    def assert_has_awaits(self, calls, any_order=False):
        """
        Assert the mock has been awaited with the specified calls.
        The :attr:`await_args_list` list is checked for the awaits.

        If `any_order` is False (the default) then the awaits must be
        sequential. There can be extra calls before or after the
        specified awaits.

        If `any_order` is True then the awaits can be in any order, but
        they must all appear in :attr:`await_args_list`.
        """
        expected = [self._call_matcher(c) for c in calls]
        cause = next((e for e in expected if isinstance(e, Exception)), None)
        all_awaits = _CallList(self._call_matcher(c) for c in self.await_args_list)
        if not any_order:
            if expected not in all_awaits:
                if cause is None:
                    problem = 'Awaits not found.'
                else:
                    problem = ('Error processing expected awaits.\n'
                               'Errors: {}').format(
                                   [e if isinstance(e, Exception) else None
                                    for e in expected])
                raise AssertionError(
                    f'{problem}\n'
                    f'Expected: {_CallList(calls)}\n'
                    f'Actual: {self.await_args_list}'
                ) from cause
            return

        all_awaits = list(all_awaits)

        not_found = []
        for kall in expected:
            try:
                all_awaits.remove(kall)
            except ValueError:
                not_found.append(kall)
        if not_found:
            raise AssertionError(
                '%r not all found in await list' % (tuple(not_found),)
            ) from cause

    def assert_not_awaited(self):
        """
        Assert that the mock was never awaited.
        """
        if self.await_count != 0:
            msg = (f"Expected {self._mock_name or 'mock'} to not have been awaited."
                   f" Awaited {self.await_count} times.")
            raise AssertionError(msg)

    def reset_mock(self, /, *args, **kwargs):
        """
        See :func:`.Mock.reset_mock()`
        """
        super().reset_mock(*args, **kwargs)
        self.await_count = 0
        self.await_args = None
        self.await_args_list = _CallList()


class AsyncMock(AsyncMockMixin, AsyncMagicMixin, Mock):
    """
    Enhance :class:`Mock` with features allowing to mock
    an async function.

    The :class:`AsyncMock` object will behave so the object is
    recognized as an async function, and the result of a call is an awaitable:

    >>> mock = AsyncMock()
    >>> iscoroutinefunction(mock)
    True
    >>> inspect.isawaitable(mock())
    True


    The result of ``mock()`` is an async function which will have the outcome
    of ``side_effect`` or ``return_value``:

    - if ``side_effect`` is a function, the async function will return the
      result of that function,
    - if ``side_effect`` is an exception, the async function will raise the
      exception,
    - if ``side_effect`` is an iterable, the async function will return the
      next value of the iterable, however, if the sequence of result is
      exhausted, ``StopIteration`` is raised immediately,
    - if ``side_effect`` is not defined, the async function will return the
      value defined by ``return_value``, hence, by default, the async function
      returns a new :class:`AsyncMock` object.

    If the outcome of ``side_effect`` or ``return_value`` is an async function,
    the mock async function obtained when the mock object is called will be this
    async function itself (and not an async function returning an async
    function).

    The test author can also specify a wrapped object with ``wraps``. In this
    case, the :class:`Mock` object behavior is the same as with an
    :class:`.Mock` object: the wrapped object may have methods
    defined as async function functions.

    Based on Martin Richard's asynctest project.
    """


class _ANY(object):
    "A helper object that compares equal to everything."

    def __eq__(self, other):
        return True

    def __ne__(self, other):
        return False

    def __repr__(self):
        return '<ANY>'

ANY = _ANY()


def _format_call_signature(name, args, kwargs):
    message = '%s(%%s)' % name
    formatted_args = ''
    args_string = ', '.join([repr(arg) for arg in args])
    kwargs_string = ', '.join([
        '%s=%r' % (key, value) for key, value in kwargs.items()
    ])
    if args_string:
        formatted_args = args_string
    if kwargs_string:
        if formatted_args:
            formatted_args += ', '
        formatted_args += kwargs_string

    return message % formatted_args


class _Call(tuple):
    """
    A tuple for holding the results of a call to a mock, either in the form
    `(args, kwargs)` or `(name, args, kwargs)`.

    If args or kwargs are empty then a call tuple will compare equal to
    a tuple without those values. This makes comparisons less verbose::

        _Call(('name', (), {})) == ('name',)
        _Call(('name', (1,), {})) == ('name', (1,))
        _Call(((), {'a': 'b'})) == ({'a': 'b'},)

    The `_Call` object provides a useful shortcut for comparing with call::

        _Call(((1, 2), {'a': 3})) == call(1, 2, a=3)
        _Call(('foo', (1, 2), {'a': 3})) == call.foo(1, 2, a=3)

    If the _Call has no name then it will match any name.
    """
    def __new__(cls, value=(), name='', parent=None, two=False,
                from_kall=True):
        args = ()
        kwargs = {}
        _len = len(value)
        if _len == 3:
            name, args, kwargs = value
        elif _len == 2:
            first, second = value
            if isinstance(first, str):
                name = first
                if isinstance(second, tuple):
                    args = second
                else:
                    kwargs = second
            else:
                args, kwargs = first, second
        elif _len == 1:
            value, = value
            if isinstance(value, str):
                name = value
            elif isinstance(value, tuple):
                args = value
            else:
                kwargs = value

        if two:
            return tuple.__new__(cls, (args, kwargs))

        return tuple.__new__(cls, (name, args, kwargs))


    def __init__(self, value=(), name=None, parent=None, two=False,
                 from_kall=True):
        self._mock_name = name
        self._mock_parent = parent
        self._mock_from_kall = from_kall


    def __eq__(self, other):
        try:
            len_other = len(other)
        except TypeError:
            return NotImplemented

        self_name = ''
        if len(self) == 2:
            self_args, self_kwargs = self
        else:
            self_name, self_args, self_kwargs = self

        if (getattr(self, '_mock_parent', None) and getattr(other, '_mock_parent', None)
                and self._mock_parent != other._mock_parent):
            return False

        other_name = ''
        if len_other == 0:
            other_args, other_kwargs = (), {}
        elif len_other == 3:
            other_name, other_args, other_kwargs = other
        elif len_other == 1:
            value, = other
            if isinstance(value, tuple):
                other_args = value
                other_kwargs = {}
            elif isinstance(value, str):
                other_name = value
                other_args, other_kwargs = (), {}
            else:
                other_args = ()
                other_kwargs = value
        elif len_other == 2:
            # could be (name, args) or (name, kwargs) or (args, kwargs)
            first, second = other
            if isinstance(first, str):
                other_name = first
                if isinstance(second, tuple):
                    other_args, other_kwargs = second, {}
                else:
                    other_args, other_kwargs = (), second
            else:
                other_args, other_kwargs = first, second
        else:
            return False

        if self_name and other_name != self_name:
            return False

        # this order is important for ANY to work!
        return (other_args, other_kwargs) == (self_args, self_kwargs)


    __ne__ = object.__ne__


    def __call__(self, /, *args, **kwargs):
        if self._mock_name is None:
            return _Call(('', args, kwargs), name='()')

        name = self._mock_name + '()'
        return _Call((self._mock_name, args, kwargs), name=name, parent=self)


    def __getattr__(self, attr):
        if self._mock_name is None:
            return _Call(name=attr, from_kall=False)
        name = '%s.%s' % (self._mock_name, attr)
        return _Call(name=name, parent=self, from_kall=False)


    def __getattribute__(self, attr):
        if attr in tuple.__dict__:
            raise AttributeError
        return tuple.__getattribute__(self, attr)


    def _get_call_arguments(self):
        if len(self) == 2:
            args, kwargs = self
        else:
            name, args, kwargs = self

        return args, kwargs

    @property
    def args(self):
        return self._get_call_arguments()[0]

    @property
    def kwargs(self):
        return self._get_call_arguments()[1]

    def __repr__(self):
        if not self._mock_from_kall:
            name = self._mock_name or 'call'
            if name.startswith('()'):
                name = 'call%s' % name
            return name

        if len(self) == 2:
            name = 'call'
            args, kwargs = self
        else:
            name, args, kwargs = self
            if not name:
                name = 'call'
            elif not name.startswith('()'):
                name = 'call.%s' % name
            else:
                name = 'call%s' % name
        return _format_call_signature(name, args, kwargs)


    def call_list(self):
        """For a call object that represents multiple calls, `call_list`
        returns a list of all the intermediate calls as well as the
        final call."""
        vals = []
        thing = self
        while thing is not None:
            if thing._mock_from_kall:
                vals.append(thing)
            thing = thing._mock_parent
        return _CallList(reversed(vals))


call = _Call(from_kall=False)


def create_autospec(spec, spec_set=False, instance=False, _parent=None,
                    _name=None, *, unsafe=False, **kwargs):
    """Create a mock object using another object as a spec. Attributes on the
    mock will use the corresponding attribute on the `spec` object as their
    spec.

    Functions or methods being mocked will have their arguments checked
    to check that they are called with the correct signature.

    If `spec_set` is True then attempting to set attributes that don't exist
    on the spec object will raise an `AttributeError`.

    If a class is used as a spec then the return value of the mock (the
    instance of the class) will have the same spec. You can use a class as the
    spec for an instance object by passing `instance=True`. The returned mock
    will only be callable if instances of the mock are callable.

    `create_autospec` will raise a `RuntimeError` if passed some common
    misspellings of the arguments autospec and spec_set. Pass the argument
    `unsafe` with the value True to disable that check.

    `create_autospec` also takes arbitrary keyword arguments that are passed to
    the constructor of the created mock."""
    if _is_list(spec):
        # can't pass a list instance to the mock constructor as it will be
        # interpreted as a list of strings
        spec = type(spec)

    is_type = isinstance(spec, type)
    if _is_instance_mock(spec):
        raise InvalidSpecError(f'Cannot autospec a Mock object. '
                               f'[object={spec!r}]')
    is_async_func = _is_async_func(spec)
    _kwargs = {'spec': spec}
    if spec_set:
        _kwargs = {'spec_set': spec}
    elif spec is None:
        # None we mock with a normal mock without a spec
        _kwargs = {}
    if _kwargs and instance:
        _kwargs['_spec_as_instance'] = True
    if not unsafe:
        _check_spec_arg_typos(kwargs)

    _name = kwargs.pop('name', _name)
    _new_name = _name
    if _parent is None:
        # for a top level object no _new_name should be set
        _new_name = ''

    _kwargs.update(kwargs)

    Klass = MagicMock
    if inspect.isdatadescriptor(spec):
        # descriptors don't have a spec
        # because we don't know what type they return
        _kwargs = {}
    elif is_async_func:
        if instance:
            raise RuntimeError("Instance can not be True when create_autospec "
                               "is mocking an async function")
        Klass = AsyncMock
    elif not _callable(spec):
        Klass = NonCallableMagicMock
    elif is_type and instance and not _instance_callable(spec):
        Klass = NonCallableMagicMock

    mock = Klass(parent=_parent, _new_parent=_parent, _new_name=_new_name,
                 name=_name, **_kwargs)

    if isinstance(spec, FunctionTypes):
        # should only happen at the top level because we don't
        # recurse for functions
        if is_async_func:
            mock = _set_async_signature(mock, spec)
        else:
            mock = _set_signature(mock, spec)
    else:
        _check_signature(spec, mock, is_type, instance)

    if _parent is not None and not instance:
        _parent._mock_children[_name] = mock

    # Pop wraps from kwargs because it must not be passed to configure_mock.
    wrapped = kwargs.pop('wraps', None)
    if is_type and not instance and 'return_value' not in kwargs:
        mock.return_value = create_autospec(spec, spec_set, instance=True,
                                            _name='()', _parent=mock,
                                            wraps=wrapped)

    for entry in dir(spec):
        if _is_magic(entry):
            # MagicMock already does the useful magic methods for us
            continue

        # XXXX do we need a better way of getting attributes without
        # triggering code execution (?) Probably not - we need the actual
        # object to mock it so we would rather trigger a property than mock
        # the property descriptor. Likewise we want to mock out dynamically
        # provided attributes.
        # XXXX what about attributes that raise exceptions other than
        # AttributeError on being fetched?
        # we could be resilient against it, or catch and propagate the
        # exception when the attribute is fetched from the mock
        try:
            original = getattr(spec, entry)
        except AttributeError:
            continue

        child_kwargs = {'spec': original}
        # Wrap child attributes also.
        if wrapped and hasattr(wrapped, entry):
            child_kwargs.update(wraps=original)
        if spec_set:
            child_kwargs = {'spec_set': original}

        if not isinstance(original, FunctionTypes):
            new = _SpecState(original, spec_set, mock, entry, instance)
            mock._mock_children[entry] = new
        else:
            parent = mock
            if isinstance(spec, FunctionTypes):
                parent = mock.mock

            skipfirst = _must_skip(spec, entry, is_type)
            child_kwargs['_eat_self'] = skipfirst
            if iscoroutinefunction(original):
                child_klass = AsyncMock
            else:
                child_klass = MagicMock
            new = child_klass(parent=parent, name=entry, _new_name=entry,
                              _new_parent=parent, **child_kwargs)
            mock._mock_children[entry] = new
            new.return_value = child_klass()
            _check_signature(original, new, skipfirst=skipfirst)

        # so functions created with _set_signature become instance attributes,
        # *plus* their underlying mock exists in _mock_children of the parent
        # mock. Adding to _mock_children may be unnecessary where we are also
        # setting as an instance attribute?
        if isinstance(new, FunctionTypes):
            setattr(mock, entry, new)
    # kwargs are passed with respect to the parent mock so, they are not used
    # for creating return_value of the parent mock. So, this condition
    # should be true only for the parent mock if kwargs are given.
    if _is_instance_mock(mock) and kwargs:
        mock.configure_mock(**kwargs)

    return mock


def _must_skip(spec, entry, is_type):
    """
    Return whether we should skip the first argument on spec's `entry`
    attribute.
    """
    if not isinstance(spec, type):
        if entry in getattr(spec, '__dict__', {}):
            # instance attribute - shouldn't skip
            return False
        spec = spec.__class__

    for klass in spec.__mro__:
        result = klass.__dict__.get(entry, DEFAULT)
        if result is DEFAULT:
            continue
        if isinstance(result, (staticmethod, classmethod)):
            return False
        elif isinstance(result, FunctionTypes):
            # Normal method => skip if looked up on type
            # (if looked up on instance, self is already skipped)
            return is_type
        else:
            return False

    # function is a dynamically provided attribute
    return is_type


class _SpecState(object):

    def __init__(self, spec, spec_set=False, parent=None,
                 name=None, ids=None, instance=False):
        self.spec = spec
        self.ids = ids
        self.spec_set = spec_set
        self.parent = parent
        self.instance = instance
        self.name = name


FunctionTypes = (
    # python function
    type(create_autospec),
    # instance method
    type(ANY.__eq__),
)


file_spec = None
open_spec = None


def _to_stream(read_data):
    if isinstance(read_data, bytes):
        return io.BytesIO(read_data)
    else:
        return io.StringIO(read_data)


def mock_open(mock=None, read_data=''):
    """
    A helper function to create a mock to replace the use of `open`. It works
    for `open` called directly or used as a context manager.

    The `mock` argument is the mock object to configure. If `None` (the
    default) then a `MagicMock` will be created for you, with the API limited
    to methods or attributes available on standard file handles.

    `read_data` is a string for the `read`, `readline` and `readlines` of the
    file handle to return.  This is an empty string by default.
    """
    _read_data = _to_stream(read_data)
    _state = [_read_data, None]

    def _readlines_side_effect(*args, **kwargs):
        if handle.readlines.return_value is not None:
            return handle.readlines.return_value
        return _state[0].readlines(*args, **kwargs)

    def _read_side_effect(*args, **kwargs):
        if handle.read.return_value is not None:
            return handle.read.return_value
        return _state[0].read(*args, **kwargs)

    def _readline_side_effect(*args, **kwargs):
        yield from _iter_side_effect()
        while True:
            yield _state[0].readline(*args, **kwargs)

    def _iter_side_effect():
        if handle.readline.return_value is not None:
            while True:
                yield handle.readline.return_value
        for line in _state[0]:
            yield line

    def _next_side_effect():
        if handle.readline.return_value is not None:
            return handle.readline.return_value
        return next(_state[0])

    def _exit_side_effect(exctype, excinst, exctb):
        handle.close()

    global file_spec
    if file_spec is None:
        import _io
        file_spec = list(set(dir(_io.TextIOWrapper)).union(set(dir(_io.BytesIO))))

    global open_spec
    if open_spec is None:
        import _io
        open_spec = list(set(dir(_io.open)))
    if mock is None:
        mock = MagicMock(name='open', spec=open_spec)

    handle = MagicMock(spec=file_spec)
    handle.__enter__.return_value = handle

    handle.write.return_value = None
    handle.read.return_value = None
    handle.readline.return_value = None
    handle.readlines.return_value = None

    handle.read.side_effect = _read_side_effect
    _state[1] = _readline_side_effect()
    handle.readline.side_effect = _state[1]
    handle.readlines.side_effect = _readlines_side_effect
    handle.__iter__.side_effect = _iter_side_effect
    handle.__next__.side_effect = _next_side_effect
    handle.__exit__.side_effect = _exit_side_effect

    def reset_data(*args, **kwargs):
        _state[0] = _to_stream(read_data)
        if handle.readline.side_effect == _state[1]:
            # Only reset the side effect if the user hasn't overridden it.
            _state[1] = _readline_side_effect()
            handle.readline.side_effect = _state[1]
        return DEFAULT

    mock.side_effect = reset_data
    mock.return_value = handle
    return mock


class PropertyMock(Mock):
    """
    A mock intended to be used as a property, or other descriptor, on a class.
    `PropertyMock` provides `__get__` and `__set__` methods so you can specify
    a return value when it is fetched.

    Fetching a `PropertyMock` instance from an object calls the mock, with
    no args. Setting it calls the mock with the value being set.
    """
    def _get_child_mock(self, /, **kwargs):
        return MagicMock(**kwargs)

    def __get__(self, obj, obj_type=None):
        return self()
    def __set__(self, obj, val):
        self(val)


_timeout_unset = sentinel.TIMEOUT_UNSET

class ThreadingMixin(Base):

    DEFAULT_TIMEOUT = None

    def _get_child_mock(self, /, **kw):
        if isinstance(kw.get("parent"), ThreadingMixin):
            kw["timeout"] = kw["parent"]._mock_wait_timeout
        elif isinstance(kw.get("_new_parent"), ThreadingMixin):
            kw["timeout"] = kw["_new_parent"]._mock_wait_timeout
        return super()._get_child_mock(**kw)

    def __init__(self, *args, timeout=_timeout_unset, **kwargs):
        super().__init__(*args, **kwargs)
        if timeout is _timeout_unset:
            timeout = self.DEFAULT_TIMEOUT
        self.__dict__["_mock_event"] = threading.Event()  # Event for any call
        self.__dict__["_mock_calls_events"] = []  # Events for each of the calls
        self.__dict__["_mock_calls_events_lock"] = threading.Lock()
        self.__dict__["_mock_wait_timeout"] = timeout

    def reset_mock(self, /, *args, **kwargs):
        """
        See :func:`.Mock.reset_mock()`
        """
        super().reset_mock(*args, **kwargs)
        self.__dict__["_mock_event"] = threading.Event()
        self.__dict__["_mock_calls_events"] = []

    def __get_event(self, expected_args, expected_kwargs):
        with self._mock_calls_events_lock:
            for args, kwargs, event in self._mock_calls_events:
                if (args, kwargs) == (expected_args, expected_kwargs):
                    return event
            new_event = threading.Event()
            self._mock_calls_events.append((expected_args, expected_kwargs, new_event))
        return new_event

    def _mock_call(self, *args, **kwargs):
        ret_value = super()._mock_call(*args, **kwargs)

        call_event = self.__get_event(args, kwargs)
        call_event.set()

        self._mock_event.set()

        return ret_value

    def wait_until_called(self, *, timeout=_timeout_unset):
        """Wait until the mock object is called.

        `timeout` - time to wait for in seconds, waits forever otherwise.
        Defaults to the constructor provided timeout.
        Use None to block undefinetively.
        """
        if timeout is _timeout_unset:
            timeout = self._mock_wait_timeout
        if not self._mock_event.wait(timeout=timeout):
            msg = (f"{self._mock_name or 'mock'} was not called before"
                   f" timeout({timeout}).")
            raise AssertionError(msg)

    def wait_until_any_call_with(self, *args, **kwargs):
        """Wait until the mock object is called with given args.

        Waits for the timeout in seconds provided in the constructor.
        """
        event = self.__get_event(args, kwargs)
        if not event.wait(timeout=self._mock_wait_timeout):
            expected_string = self._format_mock_call_signature(args, kwargs)
            raise AssertionError(f'{expected_string} call not found')


class ThreadingMock(ThreadingMixin, MagicMixin, Mock):
    """
    A mock that can be used to wait until on calls happening
    in a different thread.

    The constructor can take a `timeout` argument which
    controls the timeout in seconds for all `wait` calls of the mock.

    You can change the default timeout of all instances via the
    `ThreadingMock.DEFAULT_TIMEOUT` attribute.

    If no timeout is set, it will block undefinetively.
    """
    pass


def seal(mock):
    """Disable the automatic generation of child mocks.

    Given an input Mock, seals it to ensure no further mocks will be generated
    when accessing an attribute that was not already defined.

    The operation recursively seals the mock passed in, meaning that
    the mock itself, any mocks generated by accessing one of its attributes,
    and all assigned mocks without a name or spec will be sealed.
    """
    mock._mock_sealed = True
    for attr in dir(mock):
        try:
            m = getattr(mock, attr)
        except AttributeError:
            continue
        if not isinstance(m, NonCallableMock):
            continue
        if isinstance(m._mock_children.get(attr), _SpecState):
            continue
        if m._mock_new_parent is mock:
            seal(m)


class _AsyncIterator:
    """
    Wraps an iterator in an asynchronous iterator.
    """
    def __init__(self, iterator):
        self.iterator = iterator
        code_mock = NonCallableMock(spec_set=CodeType)
        code_mock.co_flags = inspect.CO_ITERABLE_COROUTINE
        self.__dict__['__code__'] = code_mock

    async def __anext__(self):
        try:
            return next(self.iterator)
        except StopIteration:
            pass
        raise StopAsyncIteration
```
