## Supplementary software v0.2.1 for "Virtual control arms for paediatric myopia trials: external validation of axial-elongation models": result.py

```
"""Test result object"""

import io
import sys
import traceback

from . import util
from functools import wraps

__unittest = True

def failfast(method):
    @wraps(method)
    def inner(self, *args, **kw):
        if getattr(self, 'failfast', False):
            self.stop()
        return method(self, *args, **kw)
    return inner

STDOUT_LINE = '\nStdout:\n%s'
STDERR_LINE = '\nStderr:\n%s'


class TestResult(object):
    """Holder for test result information.

    Test results are automatically managed by the TestCase and TestSuite
    classes, and do not need to be explicitly manipulated by writers of tests.

    Each instance holds the total number of tests run, and collections of
    failures and errors that occurred among those test runs. The collections
    contain tuples of (testcase, exceptioninfo), where exceptioninfo is the
    formatted traceback of the error that occurred.
    """
    _previousTestClass = None
    _testRunEntered = False
    _moduleSetUpFailed = False
    def __init__(self, stream=None, descriptions=None, verbosity=None):
        self.failfast = False
        self.failures = []
        self.errors = []
        self.testsRun = 0
        self.skipped = []
        self.expectedFailures = []
        self.unexpectedSuccesses = []
        self.collectedDurations = []
        self.shouldStop = False
        self.buffer = False
        self.tb_locals = False
        self._stdout_buffer = None
        self._stderr_buffer = None
        self._original_stdout = sys.stdout
        self._original_stderr = sys.stderr
        self._mirrorOutput = False

    def printErrors(self):
        "Called by TestRunner after test run"

    def startTest(self, test):
        "Called when the given test is about to be run"
        self.testsRun += 1
        self._mirrorOutput = False
        self._setupStdout()

    def _setupStdout(self):
        if self.buffer:
            if self._stderr_buffer is None:
                self._stderr_buffer = io.StringIO()
                self._stdout_buffer = io.StringIO()
            sys.stdout = self._stdout_buffer
            sys.stderr = self._stderr_buffer

    def startTestRun(self):
        """Called once before any tests are executed.

        See startTest for a method called before each test.
        """

    def stopTest(self, test):
        """Called when the given test has been run"""
        self._restoreStdout()
        self._mirrorOutput = False

    def _restoreStdout(self):
        if self.buffer:
            if self._mirrorOutput:
                output = sys.stdout.getvalue()
                error = sys.stderr.getvalue()
                if output:
                    if not output.endswith('\n'):
                        output += '\n'
                    self._original_stdout.write(STDOUT_LINE % output)
                if error:
                    if not error.endswith('\n'):
                        error += '\n'
                    self._original_stderr.write(STDERR_LINE % error)

            sys.stdout = self._original_stdout
            sys.stderr = self._original_stderr
            self._stdout_buffer.seek(0)
            self._stdout_buffer.truncate()
            self._stderr_buffer.seek(0)
            self._stderr_buffer.truncate()

    def stopTestRun(self):
        """Called once after all tests are executed.

        See stopTest for a method called after each test.
        """

    @failfast
    def addError(self, test, err):
        """Called when an error has occurred. 'err' is a tuple of values as
        returned by sys.exc_info().
        """
        self.errors.append((test, self._exc_info_to_string(err, test)))
        self._mirrorOutput = True

    @failfast
    def addFailure(self, test, err):
        """Called when an error has occurred. 'err' is a tuple of values as
        returned by sys.exc_info()."""
        self.failures.append((test, self._exc_info_to_string(err, test)))
        self._mirrorOutput = True

    def addSubTest(self, test, subtest, err):
        """Called at the end of a subtest.
        'err' is None if the subtest ended successfully, otherwise it's a
        tuple of values as returned by sys.exc_info().
        """
        # By default, we don't do anything with successful subtests, but
        # more sophisticated test results might want to record them.
        if err is not None:
            if getattr(self, 'failfast', False):
                self.stop()
            if issubclass(err[0], test.failureException):
                errors = self.failures
            else:
                errors = self.errors
            errors.append((subtest, self._exc_info_to_string(err, test)))
            self._mirrorOutput = True

    def addSuccess(self, test):
        "Called when a test has completed successfully"
        pass

    def addSkip(self, test, reason):
        """Called when a test is skipped."""
        self.skipped.append((test, reason))

    def addExpectedFailure(self, test, err):
        """Called when an expected failure/error occurred."""
        self.expectedFailures.append(
            (test, self._exc_info_to_string(err, test)))

    @failfast
    def addUnexpectedSuccess(self, test):
        """Called when a test was expected to fail, but succeed."""
        self.unexpectedSuccesses.append(test)

    def addDuration(self, test, elapsed):
        """Called when a test finished to run, regardless of its outcome.
        *test* is the test case corresponding to the test method.
        *elapsed* is the time represented in seconds, and it includes the
        execution of cleanup functions.
        """
        # support for a TextTestRunner using an old TestResult class
        if hasattr(self, "collectedDurations"):
            # Pass test repr and not the test object itself to avoid resources leak
            self.collectedDurations.append((str(test), elapsed))

    def wasSuccessful(self):
        """Tells whether or not this result was a success."""
        # The hasattr check is for test_result's OldResult test.  That
        # way this method works on objects that lack the attribute.
        # (where would such result instances come from? old stored pickles?)
        return ((len(self.failures) == len(self.errors) == 0) and
                (not hasattr(self, 'unexpectedSuccesses') or
                 len(self.unexpectedSuccesses) == 0))

    def stop(self):
        """Indicates that the tests should be aborted."""
        self.shouldStop = True

    def _exc_info_to_string(self, err, test):
        """Converts a sys.exc_info()-style tuple of values into a string."""
        exctype, value, tb = err
        tb = self._clean_tracebacks(exctype, value, tb, test)
        tb_e = traceback.TracebackException(
            exctype, value, tb,
            capture_locals=self.tb_locals, compact=True)
        msgLines = list(tb_e.format())

        if self.buffer:
            output = sys.stdout.getvalue()
            error = sys.stderr.getvalue()
            if output:
                if not output.endswith('\n'):
                    output += '\n'
                msgLines.append(STDOUT_LINE % output)
            if error:
                if not error.endswith('\n'):
                    error += '\n'
                msgLines.append(STDERR_LINE % error)
        return ''.join(msgLines)

    def _clean_tracebacks(self, exctype, value, tb, test):
        ret = None
        first = True
        excs = [(exctype, value, tb)]
        seen = {id(value)}  # Detect loops in chained exceptions.
        while excs:
            (exctype, value, tb) = excs.pop()
            # Skip test runner traceback levels
            while tb and self._is_relevant_tb_level(tb):
                tb = tb.tb_next

            # Skip assert*() traceback levels
            if exctype is test.failureException:
                self._remove_unittest_tb_frames(tb)

            if first:
                ret = tb
                first = False
            else:
                value.__traceback__ = tb

            if value is not None:
                for c in (value.__cause__, value.__context__):
                    if c is not None and id(c) not in seen:
                        excs.append((type(c), c, c.__traceback__))
                        seen.add(id(c))
        return ret

    def _is_relevant_tb_level(self, tb):
        return '__unittest' in tb.tb_frame.f_globals

    def _remove_unittest_tb_frames(self, tb):
        '''Truncates usercode tb at the first unittest frame.

        If the first frame of the traceback is in user code,
        the prefix up to the first unittest frame is returned.
        If the first frame is already in the unittest module,
        the traceback is not modified.
        '''
        prev = None
        while tb and not self._is_relevant_tb_level(tb):
            prev = tb
            tb = tb.tb_next
        if prev is not None:
            prev.tb_next = None

    def __repr__(self):
        return ("<%s run=%i errors=%i failures=%i>" %
               (util.strclass(self.__class__), self.testsRun, len(self.errors),
                len(self.failures)))
```
