## Supplementary software v0.2.1 for "Virtual control arms for paediatric myopia trials: external validation of axial-elongation models": runner.py

```
"""Running tests"""

import sys
import time
import warnings

from . import result
from .case import _SubTest
from .signals import registerResult

__unittest = True


class _WritelnDecorator(object):
    """Used to decorate file-like objects with a handy 'writeln' method"""
    def __init__(self,stream):
        self.stream = stream

    def __getattr__(self, attr):
        if attr in ('stream', '__getstate__'):
            raise AttributeError(attr)
        return getattr(self.stream,attr)

    def writeln(self, arg=None):
        if arg:
            self.write(arg)
        self.write('\n') # text-mode streams translate to \r\n if needed


class TextTestResult(result.TestResult):
    """A test result class that can print formatted text results to a stream.

    Used by TextTestRunner.
    """
    separator1 = '=' * 70
    separator2 = '-' * 70

    def __init__(self, stream, descriptions, verbosity, *, durations=None):
        """Construct a TextTestResult. Subclasses should accept **kwargs
        to ensure compatibility as the interface changes."""
        super(TextTestResult, self).__init__(stream, descriptions, verbosity)
        self.stream = stream
        self.showAll = verbosity > 1
        self.dots = verbosity == 1
        self.descriptions = descriptions
        self._newline = True
        self.durations = durations

    def getDescription(self, test):
        doc_first_line = test.shortDescription()
        if self.descriptions and doc_first_line:
            return '\n'.join((str(test), doc_first_line))
        else:
            return str(test)

    def startTest(self, test):
        super(TextTestResult, self).startTest(test)
        if self.showAll:
            self.stream.write(self.getDescription(test))
            self.stream.write(" ... ")
            self.stream.flush()
            self._newline = False

    def _write_status(self, test, status):
        is_subtest = isinstance(test, _SubTest)
        if is_subtest or self._newline:
            if not self._newline:
                self.stream.writeln()
            if is_subtest:
                self.stream.write("  ")
            self.stream.write(self.getDescription(test))
            self.stream.write(" ... ")
        self.stream.writeln(status)
        self.stream.flush()
        self._newline = True

    def addSubTest(self, test, subtest, err):
        if err is not None:
            if self.showAll:
                if issubclass(err[0], subtest.failureException):
                    self._write_status(subtest, "FAIL")
                else:
                    self._write_status(subtest, "ERROR")
            elif self.dots:
                if issubclass(err[0], subtest.failureException):
                    self.stream.write('F')
                else:
                    self.stream.write('E')
                self.stream.flush()
        super(TextTestResult, self).addSubTest(test, subtest, err)

    def addSuccess(self, test):
        super(TextTestResult, self).addSuccess(test)
        if self.showAll:
            self._write_status(test, "ok")
        elif self.dots:
            self.stream.write('.')
            self.stream.flush()

    def addError(self, test, err):
        super(TextTestResult, self).addError(test, err)
        if self.showAll:
            self._write_status(test, "ERROR")
        elif self.dots:
            self.stream.write('E')
            self.stream.flush()

    def addFailure(self, test, err):
        super(TextTestResult, self).addFailure(test, err)
        if self.showAll:
            self._write_status(test, "FAIL")
        elif self.dots:
            self.stream.write('F')
            self.stream.flush()

    def addSkip(self, test, reason):
        super(TextTestResult, self).addSkip(test, reason)
        if self.showAll:
            self._write_status(test, "skipped {0!r}".format(reason))
        elif self.dots:
            self.stream.write("s")
            self.stream.flush()

    def addExpectedFailure(self, test, err):
        super(TextTestResult, self).addExpectedFailure(test, err)
        if self.showAll:
            self.stream.writeln("expected failure")
            self.stream.flush()
        elif self.dots:
            self.stream.write("x")
            self.stream.flush()

    def addUnexpectedSuccess(self, test):
        super(TextTestResult, self).addUnexpectedSuccess(test)
        if self.showAll:
            self.stream.writeln("unexpected success")
            self.stream.flush()
        elif self.dots:
            self.stream.write("u")
            self.stream.flush()

    def printErrors(self):
        if self.dots or self.showAll:
            self.stream.writeln()
            self.stream.flush()
        self.printErrorList('ERROR', self.errors)
        self.printErrorList('FAIL', self.failures)
        unexpectedSuccesses = getattr(self, 'unexpectedSuccesses', ())
        if unexpectedSuccesses:
            self.stream.writeln(self.separator1)
            for test in unexpectedSuccesses:
                self.stream.writeln(f"UNEXPECTED SUCCESS: {self.getDescription(test)}")
            self.stream.flush()

    def printErrorList(self, flavour, errors):
        for test, err in errors:
            self.stream.writeln(self.separator1)
            self.stream.writeln("%s: %s" % (flavour,self.getDescription(test)))
            self.stream.writeln(self.separator2)
            self.stream.writeln("%s" % err)
            self.stream.flush()


class TextTestRunner(object):
    """A test runner class that displays results in textual form.

    It prints out the names of tests as they are run, errors as they
    occur, and a summary of the results at the end of the test run.
    """
    resultclass = TextTestResult

    def __init__(self, stream=None, descriptions=True, verbosity=1,
                 failfast=False, buffer=False, resultclass=None, warnings=None,
                 *, tb_locals=False, durations=None):
        """Construct a TextTestRunner.

        Subclasses should accept **kwargs to ensure compatibility as the
        interface changes.
        """
        if stream is None:
            stream = sys.stderr
        self.stream = _WritelnDecorator(stream)
        self.descriptions = descriptions
        self.verbosity = verbosity
        self.failfast = failfast
        self.buffer = buffer
        self.tb_locals = tb_locals
        self.durations = durations
        self.warnings = warnings
        if resultclass is not None:
            self.resultclass = resultclass

    def _makeResult(self):
        try:
            return self.resultclass(self.stream, self.descriptions,
                                    self.verbosity, durations=self.durations)
        except TypeError:
            # didn't accept the durations argument
            return self.resultclass(self.stream, self.descriptions,
                                    self.verbosity)

    def _printDurations(self, result):
        if not result.collectedDurations:
            return
        ls = sorted(result.collectedDurations, key=lambda x: x[1],
                    reverse=True)
        if self.durations > 0:
            ls = ls[:self.durations]
        self.stream.writeln("Slowest test durations")
        if hasattr(result, 'separator2'):
            self.stream.writeln(result.separator2)
        hidden = False
        for test, elapsed in ls:
            if self.verbosity < 2 and elapsed < 0.001:
                hidden = True
                continue
            self.stream.writeln("%-10s %s" % ("%.3fs" % elapsed, test))
        if hidden:
            self.stream.writeln("\n(durations < 0.001s were hidden; "
                                "use -v to show these durations)")
        else:
            self.stream.writeln("")

    def run(self, test):
        "Run the given test case or test suite."
        result = self._makeResult()
        registerResult(result)
        result.failfast = self.failfast
        result.buffer = self.buffer
        result.tb_locals = self.tb_locals
        with warnings.catch_warnings():
            if self.warnings:
                # if self.warnings is set, use it to filter all the warnings
                warnings.simplefilter(self.warnings)
            startTime = time.perf_counter()
            startTestRun = getattr(result, 'startTestRun', None)
            if startTestRun is not None:
                startTestRun()
            try:
                test(result)
            finally:
                stopTestRun = getattr(result, 'stopTestRun', None)
                if stopTestRun is not None:
                    stopTestRun()
            stopTime = time.perf_counter()
        timeTaken = stopTime - startTime
        result.printErrors()
        if self.durations is not None:
            self._printDurations(result)

        if hasattr(result, 'separator2'):
            self.stream.writeln(result.separator2)

        run = result.testsRun
        self.stream.writeln("Ran %d test%s in %.3fs" %
                            (run, run != 1 and "s" or "", timeTaken))
        self.stream.writeln()

        expectedFails = unexpectedSuccesses = skipped = 0
        try:
            results = map(len, (result.expectedFailures,
                                result.unexpectedSuccesses,
                                result.skipped))
        except AttributeError:
            pass
        else:
            expectedFails, unexpectedSuccesses, skipped = results

        infos = []
        if not result.wasSuccessful():
            self.stream.write("FAILED")
            failed, errored = len(result.failures), len(result.errors)
            if failed:
                infos.append("failures=%d" % failed)
            if errored:
                infos.append("errors=%d" % errored)
        elif run == 0 and not skipped:
            self.stream.write("NO TESTS RAN")
        else:
            self.stream.write("OK")
        if skipped:
            infos.append("skipped=%d" % skipped)
        if expectedFails:
            infos.append("expected failures=%d" % expectedFails)
        if unexpectedSuccesses:
            infos.append("unexpected successes=%d" % unexpectedSuccesses)
        if infos:
            self.stream.writeln(" (%s)" % (", ".join(infos),))
        else:
            self.stream.write("\n")
        self.stream.flush()
        return result
```
