## Supplementary software v0.2.1 for "Virtual control arms for paediatric myopia trials: external validation of axial-elongation models": signals.py

```
import signal
import weakref

from functools import wraps

__unittest = True


class _InterruptHandler(object):
    def __init__(self, default_handler):
        self.called = False
        self.original_handler = default_handler
        if isinstance(default_handler, int):
            if default_handler == signal.SIG_DFL:
                # Pretend it's signal.default_int_handler instead.
                default_handler = signal.default_int_handler
            elif default_handler == signal.SIG_IGN:
                # Not quite the same thing as SIG_IGN, but the closest we
                # can make it: do nothing.
                def default_handler(unused_signum, unused_frame):
                    pass
            else:
                raise TypeError("expected SIGINT signal handler to be "
                                "signal.SIG_IGN, signal.SIG_DFL, or a "
                                "callable object")
        self.default_handler = default_handler

    def __call__(self, signum, frame):
        installed_handler = signal.getsignal(signal.SIGINT)
        if installed_handler is not self:
            # if we aren't the installed handler, then delegate immediately
            # to the default handler
            self.default_handler(signum, frame)

        if self.called:
            self.default_handler(signum, frame)
        self.called = True
        for result in _results.keys():
            result.stop()

_results = weakref.WeakKeyDictionary()
def registerResult(result):
    _results[result] = 1

def removeResult(result):
    return bool(_results.pop(result, None))

_interrupt_handler = None
def installHandler():
    global _interrupt_handler
    if _interrupt_handler is None:
        default_handler = signal.getsignal(signal.SIGINT)
        _interrupt_handler = _InterruptHandler(default_handler)
        signal.signal(signal.SIGINT, _interrupt_handler)


def removeHandler(method=None):
    if method is not None:
        @wraps(method)
        def inner(*args, **kwargs):
            initial = signal.getsignal(signal.SIGINT)
            removeHandler()
            try:
                return method(*args, **kwargs)
            finally:
                signal.signal(signal.SIGINT, initial)
        return inner

    global _interrupt_handler
    if _interrupt_handler is not None:
        signal.signal(signal.SIGINT, _interrupt_handler.original_handler)
```
