## Supplementary software v0.2.1 for "Virtual control arms for paediatric myopia trials: external validation of axial-elongation models": suite.py

```
"""TestSuite"""

import sys

from . import case
from . import util

__unittest = True


def _call_if_exists(parent, attr):
    func = getattr(parent, attr, lambda: None)
    func()


class BaseTestSuite(object):
    """A simple test suite that doesn't provide class or module shared fixtures.
    """
    _cleanup = True

    def __init__(self, tests=()):
        self._tests = []
        self._removed_tests = 0
        self.addTests(tests)

    def __repr__(self):
        return "<%s tests=%s>" % (util.strclass(self.__class__), list(self))

    def __eq__(self, other):
        if not isinstance(other, self.__class__):
            return NotImplemented
        return list(self) == list(other)

    def __iter__(self):
        return iter(self._tests)

    def countTestCases(self):
        cases = self._removed_tests
        for test in self:
            if test:
                cases += test.countTestCases()
        return cases

    def addTest(self, test):
        # sanity checks
        if not callable(test):
            raise TypeError("{} is not callable".format(repr(test)))
        if isinstance(test, type) and issubclass(test,
                                                 (case.TestCase, TestSuite)):
            raise TypeError("TestCases and TestSuites must be instantiated "
                            "before passing them to addTest()")
        self._tests.append(test)

    def addTests(self, tests):
        if isinstance(tests, str):
            raise TypeError("tests must be an iterable of tests, not a string")
        for test in tests:
            self.addTest(test)

    def run(self, result):
        for index, test in enumerate(self):
            if result.shouldStop:
                break
            test(result)
            if self._cleanup:
                self._removeTestAtIndex(index)
        return result

    def _removeTestAtIndex(self, index):
        """Stop holding a reference to the TestCase at index."""
        try:
            test = self._tests[index]
        except TypeError:
            # support for suite implementations that have overridden self._tests
            pass
        else:
            # Some unittest tests add non TestCase/TestSuite objects to
            # the suite.
            if hasattr(test, 'countTestCases'):
                self._removed_tests += test.countTestCases()
            self._tests[index] = None

    def __call__(self, *args, **kwds):
        return self.run(*args, **kwds)

    def debug(self):
        """Run the tests without collecting errors in a TestResult"""
        for test in self:
            test.debug()


class TestSuite(BaseTestSuite):
    """A test suite is a composite test consisting of a number of TestCases.

    For use, create an instance of TestSuite, then add test case instances.
    When all tests have been added, the suite can be passed to a test
    runner, such as TextTestRunner. It will run the individual test cases
    in the order in which they were added, aggregating the results. When
    subclassing, do not forget to call the base class constructor.
    """

    def run(self, result, debug=False):
        topLevel = False
        if getattr(result, '_testRunEntered', False) is False:
            result._testRunEntered = topLevel = True

        for index, test in enumerate(self):
            if result.shouldStop:
                break

            if _isnotsuite(test):
                self._tearDownPreviousClass(test, result)
                self._handleModuleFixture(test, result)
                self._handleClassSetUp(test, result)
                result._previousTestClass = test.__class__

                if (getattr(test.__class__, '_classSetupFailed', False) or
                    getattr(result, '_moduleSetUpFailed', False)):
                    continue

            if not debug:
                test(result)
            else:
                test.debug()

            if self._cleanup:
                self._removeTestAtIndex(index)

        if topLevel:
            self._tearDownPreviousClass(None, result)
            self._handleModuleTearDown(result)
            result._testRunEntered = False
        return result

    def debug(self):
        """Run the tests without collecting errors in a TestResult"""
        debug = _DebugResult()
        self.run(debug, True)

    ################################

    def _handleClassSetUp(self, test, result):
        previousClass = getattr(result, '_previousTestClass', None)
        currentClass = test.__class__
        if currentClass == previousClass:
            return
        if result._moduleSetUpFailed:
            return
        if getattr(currentClass, "__unittest_skip__", False):
            return

        failed = False
        try:
            currentClass._classSetupFailed = False
        except TypeError:
            # test may actually be a function
            # so its class will be a builtin-type
            pass

        setUpClass = getattr(currentClass, 'setUpClass', None)
        doClassCleanups = getattr(currentClass, 'doClassCleanups', None)
        if setUpClass is not None:
            _call_if_exists(result, '_setupStdout')
            try:
                try:
                    setUpClass()
                except Exception as e:
                    if isinstance(result, _DebugResult):
                        raise
                    failed = True
                    try:
                        currentClass._classSetupFailed = True
                    except TypeError:
                        pass
                    className = util.strclass(currentClass)
                    self._createClassOrModuleLevelException(result, e,
                                                            'setUpClass',
                                                            className)
                if failed and doClassCleanups is not None:
                    doClassCleanups()
                    for exc_info in currentClass.tearDown_exceptions:
                        self._createClassOrModuleLevelException(
                                result, exc_info[1], 'setUpClass', className,
                                info=exc_info)
            finally:
                _call_if_exists(result, '_restoreStdout')

    def _get_previous_module(self, result):
        previousModule = None
        previousClass = getattr(result, '_previousTestClass', None)
        if previousClass is not None:
            previousModule = previousClass.__module__
        return previousModule


    def _handleModuleFixture(self, test, result):
        previousModule = self._get_previous_module(result)
        currentModule = test.__class__.__module__
        if currentModule == previousModule:
            return

        self._handleModuleTearDown(result)


        result._moduleSetUpFailed = False
        try:
            module = sys.modules[currentModule]
        except KeyError:
            return
        setUpModule = getattr(module, 'setUpModule', None)
        if setUpModule is not None:
            _call_if_exists(result, '_setupStdout')
            try:
                try:
                    setUpModule()
                except Exception as e:
                    if isinstance(result, _DebugResult):
                        raise
                    result._moduleSetUpFailed = True
                    self._createClassOrModuleLevelException(result, e,
                                                            'setUpModule',
                                                            currentModule)
                if result._moduleSetUpFailed:
                    try:
                        case.doModuleCleanups()
                    except Exception as e:
                        self._createClassOrModuleLevelException(result, e,
                                                                'setUpModule',
                                                                currentModule)
            finally:
                _call_if_exists(result, '_restoreStdout')

    def _createClassOrModuleLevelException(self, result, exc, method_name,
                                           parent, info=None):
        errorName = f'{method_name} ({parent})'
        self._addClassOrModuleLevelException(result, exc, errorName, info)

    def _addClassOrModuleLevelException(self, result, exception, errorName,
                                        info=None):
        error = _ErrorHolder(errorName)
        addSkip = getattr(result, 'addSkip', None)
        if addSkip is not None and isinstance(exception, case.SkipTest):
            addSkip(error, str(exception))
        else:
            if not info:
                result.addError(error, sys.exc_info())
            else:
                result.addError(error, info)

    def _handleModuleTearDown(self, result):
        previousModule = self._get_previous_module(result)
        if previousModule is None:
            return
        if result._moduleSetUpFailed:
            return

        try:
            module = sys.modules[previousModule]
        except KeyError:
            return

        _call_if_exists(result, '_setupStdout')
        try:
            tearDownModule = getattr(module, 'tearDownModule', None)
            if tearDownModule is not None:
                try:
                    tearDownModule()
                except Exception as e:
                    if isinstance(result, _DebugResult):
                        raise
                    self._createClassOrModuleLevelException(result, e,
                                                            'tearDownModule',
                                                            previousModule)
            try:
                case.doModuleCleanups()
            except Exception as e:
                if isinstance(result, _DebugResult):
                    raise
                self._createClassOrModuleLevelException(result, e,
                                                        'tearDownModule',
                                                        previousModule)
        finally:
            _call_if_exists(result, '_restoreStdout')

    def _tearDownPreviousClass(self, test, result):
        previousClass = getattr(result, '_previousTestClass', None)
        currentClass = test.__class__
        if currentClass == previousClass or previousClass is None:
            return
        if getattr(previousClass, '_classSetupFailed', False):
            return
        if getattr(result, '_moduleSetUpFailed', False):
            return
        if getattr(previousClass, "__unittest_skip__", False):
            return

        tearDownClass = getattr(previousClass, 'tearDownClass', None)
        doClassCleanups = getattr(previousClass, 'doClassCleanups', None)
        if tearDownClass is None and doClassCleanups is None:
            return

        _call_if_exists(result, '_setupStdout')
        try:
            if tearDownClass is not None:
                try:
                    tearDownClass()
                except Exception as e:
                    if isinstance(result, _DebugResult):
                        raise
                    className = util.strclass(previousClass)
                    self._createClassOrModuleLevelException(result, e,
                                                            'tearDownClass',
                                                            className)
            if doClassCleanups is not None:
                doClassCleanups()
                for exc_info in previousClass.tearDown_exceptions:
                    if isinstance(result, _DebugResult):
                        raise exc_info[1]
                    className = util.strclass(previousClass)
                    self._createClassOrModuleLevelException(result, exc_info[1],
                                                            'tearDownClass',
                                                            className,
                                                            info=exc_info)
        finally:
            _call_if_exists(result, '_restoreStdout')


class _ErrorHolder(object):
    """
    Placeholder for a TestCase inside a result. As far as a TestResult
    is concerned, this looks exactly like a unit test. Used to insert
    arbitrary errors into a test suite run.
    """
    # Inspired by the ErrorHolder from Twisted:
    # http://twistedmatrix.com/trac/browser/trunk/twisted/trial/runner.py

    # attribute used by TestResult._exc_info_to_string
    failureException = None

    def __init__(self, description):
        self.description = description

    def id(self):
        return self.description

    def shortDescription(self):
        return None

    def __repr__(self):
        return "<ErrorHolder description=%r>" % (self.description,)

    def __str__(self):
        return self.id()

    def run(self, result):
        # could call result.addError(...) - but this test-like object
        # shouldn't be run anyway
        pass

    def __call__(self, result):
        return self.run(result)

    def countTestCases(self):
        return 0

def _isnotsuite(test):
    "A crude way to tell apart testcases and suites with duck-typing"
    try:
        iter(test)
    except TypeError:
        return True
    return False


class _DebugResult(object):
    "Used by the TestSuite to hold previous class when running in debug."
    _previousTestClass = None
    _moduleSetUpFailed = False
    shouldStop = False
```
