## Supplementary software v0.2.1 for "Virtual control arms for paediatric myopia trials: external validation of axial-elongation models": util.py

```
"""Various utility functions."""

from collections import namedtuple, Counter
from os.path import commonprefix

__unittest = True

_MAX_LENGTH = 80
_PLACEHOLDER_LEN = 12
_MIN_BEGIN_LEN = 5
_MIN_END_LEN = 5
_MIN_COMMON_LEN = 5
_MIN_DIFF_LEN = _MAX_LENGTH - \
               (_MIN_BEGIN_LEN + _PLACEHOLDER_LEN + _MIN_COMMON_LEN +
                _PLACEHOLDER_LEN + _MIN_END_LEN)
assert _MIN_DIFF_LEN >= 0

def _shorten(s, prefixlen, suffixlen):
    skip = len(s) - prefixlen - suffixlen
    if skip > _PLACEHOLDER_LEN:
        s = '%s[%d chars]%s' % (s[:prefixlen], skip, s[len(s) - suffixlen:])
    return s

def _common_shorten_repr(*args):
    args = tuple(map(safe_repr, args))
    maxlen = max(map(len, args))
    if maxlen <= _MAX_LENGTH:
        return args

    prefix = commonprefix(args)
    prefixlen = len(prefix)

    common_len = _MAX_LENGTH - \
                 (maxlen - prefixlen + _MIN_BEGIN_LEN + _PLACEHOLDER_LEN)
    if common_len > _MIN_COMMON_LEN:
        assert _MIN_BEGIN_LEN + _PLACEHOLDER_LEN + _MIN_COMMON_LEN + \
               (maxlen - prefixlen) < _MAX_LENGTH
        prefix = _shorten(prefix, _MIN_BEGIN_LEN, common_len)
        return tuple(prefix + s[prefixlen:] for s in args)

    prefix = _shorten(prefix, _MIN_BEGIN_LEN, _MIN_COMMON_LEN)
    return tuple(prefix + _shorten(s[prefixlen:], _MIN_DIFF_LEN, _MIN_END_LEN)
                 for s in args)

def safe_repr(obj, short=False):
    try:
        result = repr(obj)
    except Exception:
        result = object.__repr__(obj)
    if not short or len(result) < _MAX_LENGTH:
        return result
    return result[:_MAX_LENGTH] + ' [truncated]...'

def strclass(cls):
    return "%s.%s" % (cls.__module__, cls.__qualname__)

def sorted_list_difference(expected, actual):
    """Finds elements in only one or the other of two, sorted input lists.

    Returns a two-element tuple of lists.    The first list contains those
    elements in the "expected" list but not in the "actual" list, and the
    second contains those elements in the "actual" list but not in the
    "expected" list.    Duplicate elements in either input list are ignored.
    """
    i = j = 0
    missing = []
    unexpected = []
    while True:
        try:
            e = expected[i]
            a = actual[j]
            if e < a:
                missing.append(e)
                i += 1
                while expected[i] == e:
                    i += 1
            elif e > a:
                unexpected.append(a)
                j += 1
                while actual[j] == a:
                    j += 1
            else:
                i += 1
                try:
                    while expected[i] == e:
                        i += 1
                finally:
                    j += 1
                    while actual[j] == a:
                        j += 1
        except IndexError:
            missing.extend(expected[i:])
            unexpected.extend(actual[j:])
            break
    return missing, unexpected


def unorderable_list_difference(expected, actual):
    """Same behavior as sorted_list_difference but
    for lists of unorderable items (like dicts).

    As it does a linear search per item (remove) it
    has O(n*n) performance."""
    missing = []
    while expected:
        item = expected.pop()
        try:
            actual.remove(item)
        except ValueError:
            missing.append(item)

    # anything left in actual is unexpected
    return missing, actual

def three_way_cmp(x, y):
    """Return -1 if x < y, 0 if x == y and 1 if x > y"""
    return (x > y) - (x < y)

_Mismatch = namedtuple('Mismatch', 'actual expected value')

def _count_diff_all_purpose(actual, expected):
    'Returns list of (cnt_act, cnt_exp, elem) triples where the counts differ'
    # elements need not be hashable
    s, t = list(actual), list(expected)
    m, n = len(s), len(t)
    NULL = object()
    result = []
    for i, elem in enumerate(s):
        if elem is NULL:
            continue
        cnt_s = cnt_t = 0
        for j in range(i, m):
            if s[j] == elem:
                cnt_s += 1
                s[j] = NULL
        for j, other_elem in enumerate(t):
            if other_elem == elem:
                cnt_t += 1
                t[j] = NULL
        if cnt_s != cnt_t:
            diff = _Mismatch(cnt_s, cnt_t, elem)
            result.append(diff)

    for i, elem in enumerate(t):
        if elem is NULL:
            continue
        cnt_t = 0
        for j in range(i, n):
            if t[j] == elem:
                cnt_t += 1
                t[j] = NULL
        diff = _Mismatch(0, cnt_t, elem)
        result.append(diff)
    return result

def _count_diff_hashable(actual, expected):
    'Returns list of (cnt_act, cnt_exp, elem) triples where the counts differ'
    # elements must be hashable
    s, t = Counter(actual), Counter(expected)
    result = []
    for elem, cnt_s in s.items():
        cnt_t = t.get(elem, 0)
        if cnt_s != cnt_t:
            diff = _Mismatch(cnt_s, cnt_t, elem)
            result.append(diff)
    for elem, cnt_t in t.items():
        if elem not in s:
            diff = _Mismatch(0, cnt_t, elem)
            result.append(diff)
    return result
```
