## Supplementary software v0.2.1 for "Virtual control arms for paediatric myopia trials: external validation of axial-elongation models": error.py

```
"""Exception classes raised by urllib.

The base exception class is URLError, which inherits from OSError.  It
doesn't define any behavior of its own, but is the base class for all
exceptions defined in this package.

HTTPError is an exception class that is also a valid HTTP response
instance.  It behaves this way because HTTP protocol errors are valid
responses, with a status code, headers, and a body.  In some contexts,
an application may want to handle an exception like a regular
response.
"""
import io
import urllib.response

__all__ = ['URLError', 'HTTPError', 'ContentTooShortError']


class URLError(OSError):
    # URLError is a sub-type of OSError, but it doesn't share any of
    # the implementation.  need to override __init__ and __str__.
    # It sets self.args for compatibility with other OSError
    # subclasses, but args doesn't have the typical format with errno in
    # slot 0 and strerror in slot 1.  This may be better than nothing.
    def __init__(self, reason, filename=None):
        self.args = reason,
        self.reason = reason
        if filename is not None:
            self.filename = filename

    def __str__(self):
        return '<urlopen error %s>' % self.reason


class HTTPError(URLError, urllib.response.addinfourl):
    """Raised when HTTP error occurs, but also acts like non-error return"""
    __super_init = urllib.response.addinfourl.__init__

    def __init__(self, url, code, msg, hdrs, fp):
        self.code = code
        self.msg = msg
        self.hdrs = hdrs
        self.fp = fp
        self.filename = url
        if fp is None:
            fp = io.BytesIO()
        self.__super_init(fp, hdrs, url, code)

    def __str__(self):
        return 'HTTP Error %s: %s' % (self.code, self.msg)

    def __repr__(self):
        return '<HTTPError %s: %r>' % (self.code, self.msg)

    # since URLError specifies a .reason attribute, HTTPError should also
    #  provide this attribute. See issue13211 for discussion.
    @property
    def reason(self):
        return self.msg

    @property
    def headers(self):
        return self.hdrs

    @headers.setter
    def headers(self, headers):
        self.hdrs = headers


class ContentTooShortError(URLError):
    """Exception raised when downloaded size does not match content-length."""
    def __init__(self, message, content):
        URLError.__init__(self, message)
        self.content = content
```
