## Supplementary software v0.2.1 for "Virtual control arms for paediatric myopia trials: external validation of axial-elongation models": parse.py

```
"""Parse (absolute and relative) URLs.

urlparse module is based upon the following RFC specifications.

RFC 3986 (STD66): "Uniform Resource Identifiers" by T. Berners-Lee, R. Fielding
and L.  Masinter, January 2005.

RFC 2732 : "Format for Literal IPv6 Addresses in URL's by R.Hinden, B.Carpenter
and L.Masinter, December 1999.

RFC 2396:  "Uniform Resource Identifiers (URI)": Generic Syntax by T.
Berners-Lee, R. Fielding, and L. Masinter, August 1998.

RFC 2368: "The mailto URL scheme", by P.Hoffman , L Masinter, J. Zawinski, July 1998.

RFC 1808: "Relative Uniform Resource Locators", by R. Fielding, UC Irvine, June
1995.

RFC 1738: "Uniform Resource Locators (URL)" by T. Berners-Lee, L. Masinter, M.
McCahill, December 1994

RFC 3986 is considered the current standard and any future changes to
urlparse module should conform with it.  The urlparse module is
currently not entirely compliant with this RFC due to defacto
scenarios for parsing, and for backward compatibility purposes, some
parsing quirks from older RFCs are retained. The testcases in
test_urlparse.py provides a good indicator of parsing behavior.

The WHATWG URL Parser spec should also be considered.  We are not compliant with
it either due to existing user code API behavior expectations (Hyrum's Law).
It serves as a useful guide when making changes.
"""

from collections import namedtuple
import functools
import math
import re
import types
import warnings
import ipaddress

__all__ = ["urlparse", "urlunparse", "urljoin", "urldefrag",
           "urlsplit", "urlunsplit", "urlencode", "parse_qs",
           "parse_qsl", "quote", "quote_plus", "quote_from_bytes",
           "unquote", "unquote_plus", "unquote_to_bytes",
           "DefragResult", "ParseResult", "SplitResult",
           "DefragResultBytes", "ParseResultBytes", "SplitResultBytes"]

# A classification of schemes.
# The empty string classifies URLs with no scheme specified,
# being the default value returned by “urlsplit” and “urlparse”.

uses_relative = ['', 'ftp', 'http', 'gopher', 'nntp', 'imap',
                 'wais', 'file', 'https', 'shttp', 'mms',
                 'prospero', 'rtsp', 'rtsps', 'rtspu', 'sftp',
                 'svn', 'svn+ssh', 'ws', 'wss']

uses_netloc = ['', 'ftp', 'http', 'gopher', 'nntp', 'telnet',
               'imap', 'wais', 'file', 'mms', 'https', 'shttp',
               'snews', 'prospero', 'rtsp', 'rtsps', 'rtspu', 'rsync',
               'svn', 'svn+ssh', 'sftp', 'nfs', 'git', 'git+ssh',
               'ws', 'wss', 'itms-services']

uses_params = ['', 'ftp', 'hdl', 'prospero', 'http', 'imap',
               'https', 'shttp', 'rtsp', 'rtsps', 'rtspu', 'sip',
               'sips', 'mms', 'sftp', 'tel']

# These are not actually used anymore, but should stay for backwards
# compatibility.  (They are undocumented, but have a public-looking name.)

non_hierarchical = ['gopher', 'hdl', 'mailto', 'news',
                    'telnet', 'wais', 'imap', 'snews', 'sip', 'sips']

uses_query = ['', 'http', 'wais', 'imap', 'https', 'shttp', 'mms',
              'gopher', 'rtsp', 'rtsps', 'rtspu', 'sip', 'sips']

uses_fragment = ['', 'ftp', 'hdl', 'http', 'gopher', 'news',
                 'nntp', 'wais', 'https', 'shttp', 'snews',
                 'file', 'prospero']

# Characters valid in scheme names
scheme_chars = ('abcdefghijklmnopqrstuvwxyz'
                'ABCDEFGHIJKLMNOPQRSTUVWXYZ'
                '0123456789'
                '+-.')

# Leading and trailing C0 control and space to be stripped per WHATWG spec.
# == "".join([chr(i) for i in range(0, 0x20 + 1)])
_WHATWG_C0_CONTROL_OR_SPACE = '\x00\x01\x02\x03\x04\x05\x06\x07\x08\t\n\x0b\x0c\r\x0e\x0f\x10\x11\x12\x13\x14\x15\x16\x17\x18\x19\x1a\x1b\x1c\x1d\x1e\x1f '

# Unsafe bytes to be removed per WHATWG spec
_UNSAFE_URL_BYTES_TO_REMOVE = ['\t', '\r', '\n']

def clear_cache():
    """Clear internal performance caches. Undocumented; some tests want it."""
    urlsplit.cache_clear()
    _byte_quoter_factory.cache_clear()

# Helpers for bytes handling
# For 3.2, we deliberately require applications that
# handle improperly quoted URLs to do their own
# decoding and encoding. If valid use cases are
# presented, we may relax this by using latin-1
# decoding internally for 3.3
_implicit_encoding = 'ascii'
_implicit_errors = 'strict'

def _noop(obj):
    return obj

def _encode_result(obj, encoding=_implicit_encoding,
                        errors=_implicit_errors):
    return obj.encode(encoding, errors)

def _decode_args(args, encoding=_implicit_encoding,
                       errors=_implicit_errors):
    return tuple(x.decode(encoding, errors) if x else '' for x in args)

def _coerce_args(*args):
    # Invokes decode if necessary to create str args
    # and returns the coerced inputs along with
    # an appropriate result coercion function
    #   - noop for str inputs
    #   - encoding function otherwise
    str_input = isinstance(args[0], str)
    for arg in args[1:]:
        # We special-case the empty string to support the
        # "scheme=''" default argument to some functions
        if arg and isinstance(arg, str) != str_input:
            raise TypeError("Cannot mix str and non-str arguments")
    if str_input:
        return args + (_noop,)
    return _decode_args(args) + (_encode_result,)

# Result objects are more helpful than simple tuples
class _ResultMixinStr(object):
    """Standard approach to encoding parsed results from str to bytes"""
    __slots__ = ()

    def encode(self, encoding='ascii', errors='strict'):
        return self._encoded_counterpart(*(x.encode(encoding, errors) for x in self))


class _ResultMixinBytes(object):
    """Standard approach to decoding parsed results from bytes to str"""
    __slots__ = ()

    def decode(self, encoding='ascii', errors='strict'):
        return self._decoded_counterpart(*(x.decode(encoding, errors) for x in self))


class _NetlocResultMixinBase(object):
    """Shared methods for the parsed result objects containing a netloc element"""
    __slots__ = ()

    @property
    def username(self):
        return self._userinfo[0]

    @property
    def password(self):
        return self._userinfo[1]

    @property
    def hostname(self):
        hostname = self._hostinfo[0]
        if not hostname:
            return None
        # Scoped IPv6 address may have zone info, which must not be lowercased
        # like http://[fe80::822a:a8ff:fe49:470c%tESt]:1234/keys
        separator = '%' if isinstance(hostname, str) else b'%'
        hostname, percent, zone = hostname.partition(separator)
        return hostname.lower() + percent + zone

    @property
    def port(self):
        port = self._hostinfo[1]
        if port is not None:
            if port.isdigit() and port.isascii():
                port = int(port)
            else:
                raise ValueError(f"Port could not be cast to integer value as {port!r}")
            if not (0 <= port <= 65535):
                raise ValueError("Port out of range 0-65535")
        return port

    __class_getitem__ = classmethod(types.GenericAlias)


class _NetlocResultMixinStr(_NetlocResultMixinBase, _ResultMixinStr):
    __slots__ = ()

    @property
    def _userinfo(self):
        netloc = self.netloc
        userinfo, have_info, hostinfo = netloc.rpartition('@')
        if have_info:
            username, have_password, password = userinfo.partition(':')
            if not have_password:
                password = None
        else:
            username = password = None
        return username, password

    @property
    def _hostinfo(self):
        netloc = self.netloc
        _, _, hostinfo = netloc.rpartition('@')
        _, have_open_br, bracketed = hostinfo.partition('[')
        if have_open_br:
            hostname, _, port = bracketed.partition(']')
            _, _, port = port.partition(':')
        else:
            hostname, _, port = hostinfo.partition(':')
        if not port:
            port = None
        return hostname, port


class _NetlocResultMixinBytes(_NetlocResultMixinBase, _ResultMixinBytes):
    __slots__ = ()

    @property
    def _userinfo(self):
        netloc = self.netloc
        userinfo, have_info, hostinfo = netloc.rpartition(b'@')
        if have_info:
            username, have_password, password = userinfo.partition(b':')
            if not have_password:
                password = None
        else:
            username = password = None
        return username, password

    @property
    def _hostinfo(self):
        netloc = self.netloc
        _, _, hostinfo = netloc.rpartition(b'@')
        _, have_open_br, bracketed = hostinfo.partition(b'[')
        if have_open_br:
            hostname, _, port = bracketed.partition(b']')
            _, _, port = port.partition(b':')
        else:
            hostname, _, port = hostinfo.partition(b':')
        if not port:
            port = None
        return hostname, port


_DefragResultBase = namedtuple('DefragResult', 'url fragment')
_SplitResultBase = namedtuple(
    'SplitResult', 'scheme netloc path query fragment')
_ParseResultBase = namedtuple(
    'ParseResult', 'scheme netloc path params query fragment')

_DefragResultBase.__doc__ = """
DefragResult(url, fragment)

A 2-tuple that contains the url without fragment identifier and the fragment
identifier as a separate argument.
"""

_DefragResultBase.url.__doc__ = """The URL with no fragment identifier."""

_DefragResultBase.fragment.__doc__ = """
Fragment identifier separated from URL, that allows indirect identification of a
secondary resource by reference to a primary resource and additional identifying
information.
"""

_SplitResultBase.__doc__ = """
SplitResult(scheme, netloc, path, query, fragment)

A 5-tuple that contains the different components of a URL. Similar to
ParseResult, but does not split params.
"""

_SplitResultBase.scheme.__doc__ = """Specifies URL scheme for the request."""

_SplitResultBase.netloc.__doc__ = """
Network location where the request is made to.
"""

_SplitResultBase.path.__doc__ = """
The hierarchical path, such as the path to a file to download.
"""

_SplitResultBase.query.__doc__ = """
The query component, that contains non-hierarchical data, that along with data
in path component, identifies a resource in the scope of URI's scheme and
network location.
"""

_SplitResultBase.fragment.__doc__ = """
Fragment identifier, that allows indirect identification of a secondary resource
by reference to a primary resource and additional identifying information.
"""

_ParseResultBase.__doc__ = """
ParseResult(scheme, netloc, path, params, query, fragment)

A 6-tuple that contains components of a parsed URL.
"""

_ParseResultBase.scheme.__doc__ = _SplitResultBase.scheme.__doc__
_ParseResultBase.netloc.__doc__ = _SplitResultBase.netloc.__doc__
_ParseResultBase.path.__doc__ = _SplitResultBase.path.__doc__
_ParseResultBase.params.__doc__ = """
Parameters for last path element used to dereference the URI in order to provide
access to perform some operation on the resource.
"""

_ParseResultBase.query.__doc__ = _SplitResultBase.query.__doc__
_ParseResultBase.fragment.__doc__ = _SplitResultBase.fragment.__doc__


# For backwards compatibility, alias _NetlocResultMixinStr
# ResultBase is no longer part of the documented API, but it is
# retained since deprecating it isn't worth the hassle
ResultBase = _NetlocResultMixinStr

# Structured result objects for string data
class DefragResult(_DefragResultBase, _ResultMixinStr):
    __slots__ = ()
    def geturl(self):
        if self.fragment:
            return self.url + '#' + self.fragment
        else:
            return self.url

class SplitResult(_SplitResultBase, _NetlocResultMixinStr):
    __slots__ = ()
    def geturl(self):
        return urlunsplit(self)

class ParseResult(_ParseResultBase, _NetlocResultMixinStr):
    __slots__ = ()
    def geturl(self):
        return urlunparse(self)

# Structured result objects for bytes data
class DefragResultBytes(_DefragResultBase, _ResultMixinBytes):
    __slots__ = ()
    def geturl(self):
        if self.fragment:
            return self.url + b'#' + self.fragment
        else:
            return self.url

class SplitResultBytes(_SplitResultBase, _NetlocResultMixinBytes):
    __slots__ = ()
    def geturl(self):
        return urlunsplit(self)

class ParseResultBytes(_ParseResultBase, _NetlocResultMixinBytes):
    __slots__ = ()
    def geturl(self):
        return urlunparse(self)

# Set up the encode/decode result pairs
def _fix_result_transcoding():
    _result_pairs = (
        (DefragResult, DefragResultBytes),
        (SplitResult, SplitResultBytes),
        (ParseResult, ParseResultBytes),
    )
    for _decoded, _encoded in _result_pairs:
        _decoded._encoded_counterpart = _encoded
        _encoded._decoded_counterpart = _decoded

_fix_result_transcoding()
del _fix_result_transcoding

def urlparse(url, scheme='', allow_fragments=True):
    """Parse a URL into 6 components:
    <scheme>://<netloc>/<path>;<params>?<query>#<fragment>

    The result is a named 6-tuple with fields corresponding to the
    above. It is either a ParseResult or ParseResultBytes object,
    depending on the type of the url parameter.

    The username, password, hostname, and port sub-components of netloc
    can also be accessed as attributes of the returned object.

    The scheme argument provides the default value of the scheme
    component when no scheme is found in url.

    If allow_fragments is False, no attempt is made to separate the
    fragment component from the previous component, which can be either
    path or query.

    Note that % escapes are not expanded.
    """
    url, scheme, _coerce_result = _coerce_args(url, scheme)
    splitresult = urlsplit(url, scheme, allow_fragments)
    scheme, netloc, url, query, fragment = splitresult
    if scheme in uses_params and ';' in url:
        url, params = _splitparams(url)
    else:
        params = ''
    result = ParseResult(scheme, netloc, url, params, query, fragment)
    return _coerce_result(result)

def _splitparams(url):
    if '/'  in url:
        i = url.find(';', url.rfind('/'))
        if i < 0:
            return url, ''
    else:
        i = url.find(';')
    return url[:i], url[i+1:]

def _splitnetloc(url, start=0):
    delim = len(url)   # position of end of domain part of url, default is end
    for c in '/?#':    # look for delimiters; the order is NOT important
        wdelim = url.find(c, start)        # find first of this delim
        if wdelim >= 0:                    # if found
            delim = min(delim, wdelim)     # use earliest delim position
    return url[start:delim], url[delim:]   # return (domain, rest)

def _checknetloc(netloc):
    if not netloc or netloc.isascii():
        return
    # looking for characters like \u2100 that expand to 'a/c'
    # IDNA uses NFKC equivalence, so normalize for this check
    import unicodedata
    n = netloc.replace('@', '')   # ignore characters already included
    n = n.replace(':', '')        # but not the surrounding text
    n = n.replace('#', '')
    n = n.replace('?', '')
    netloc2 = unicodedata.normalize('NFKC', n)
    if n == netloc2:
        return
    for c in '/?#@:':
        if c in netloc2:
            raise ValueError("netloc '" + netloc + "' contains invalid " +
                             "characters under NFKC normalization")

def _check_bracketed_netloc(netloc):
    # Note that this function must mirror the splitting
    # done in NetlocResultMixins._hostinfo().
    hostname_and_port = netloc.rpartition('@')[2]
    before_bracket, have_open_br, bracketed = hostname_and_port.partition('[')
    if have_open_br:
        # No data is allowed before a bracket.
        if before_bracket:
            raise ValueError("Invalid IPv6 URL")
        hostname, _, port = bracketed.partition(']')
        # No data is allowed after the bracket but before the port delimiter.
        if port and not port.startswith(":"):
            raise ValueError("Invalid IPv6 URL")
    else:
        hostname, _, port = hostname_and_port.partition(':')
    _check_bracketed_host(hostname)

# Valid bracketed hosts are defined in
# https://www.rfc-editor.org/rfc/rfc3986#page-49 and https://url.spec.whatwg.org/
def _check_bracketed_host(hostname):
    if hostname.startswith('v'):
        if not re.match(r"\Av[a-fA-F0-9]+\..+\Z", hostname):
            raise ValueError(f"IPvFuture address is invalid")
    else:
        ip = ipaddress.ip_address(hostname) # Throws Value Error if not IPv6 or IPv4
        if isinstance(ip, ipaddress.IPv4Address):
            raise ValueError(f"An IPv4 address cannot be in brackets")

# typed=True avoids BytesWarnings being emitted during cache key
# comparison since this API supports both bytes and str input.
@functools.lru_cache(typed=True)
def urlsplit(url, scheme='', allow_fragments=True):
    """Parse a URL into 5 components:
    <scheme>://<netloc>/<path>?<query>#<fragment>

    The result is a named 5-tuple with fields corresponding to the
    above. It is either a SplitResult or SplitResultBytes object,
    depending on the type of the url parameter.

    The username, password, hostname, and port sub-components of netloc
    can also be accessed as attributes of the returned object.

    The scheme argument provides the default value of the scheme
    component when no scheme is found in url.

    If allow_fragments is False, no attempt is made to separate the
    fragment component from the previous component, which can be either
    path or query.

    Note that % escapes are not expanded.
    """

    url, scheme, _coerce_result = _coerce_args(url, scheme)
    # Only lstrip url as some applications rely on preserving trailing space.
    # (https://url.spec.whatwg.org/#concept-basic-url-parser would strip both)
    url = url.lstrip(_WHATWG_C0_CONTROL_OR_SPACE)
    scheme = scheme.strip(_WHATWG_C0_CONTROL_OR_SPACE)

    for b in _UNSAFE_URL_BYTES_TO_REMOVE:
        url = url.replace(b, "")
        scheme = scheme.replace(b, "")

    allow_fragments = bool(allow_fragments)
    netloc = query = fragment = ''
    i = url.find(':')
    if i > 0 and url[0].isascii() and url[0].isalpha():
        for c in url[:i]:
            if c not in scheme_chars:
                break
        else:
            scheme, url = url[:i].lower(), url[i+1:]
    if url[:2] == '//':
        netloc, url = _splitnetloc(url, 2)
        if (('[' in netloc and ']' not in netloc) or
                (']' in netloc and '[' not in netloc)):
            raise ValueError("Invalid IPv6 URL")
        if '[' in netloc and ']' in netloc:
            _check_bracketed_netloc(netloc)
    if allow_fragments and '#' in url:
        url, fragment = url.split('#', 1)
    if '?' in url:
        url, query = url.split('?', 1)
    _checknetloc(netloc)
    v = SplitResult(scheme, netloc, url, query, fragment)
    return _coerce_result(v)

def urlunparse(components):
    """Put a parsed URL back together again.  This may result in a
    slightly different, but equivalent URL, if the URL that was parsed
    originally had redundant delimiters, e.g. a ? with an empty query
    (the draft states that these are equivalent)."""
    scheme, netloc, url, params, query, fragment, _coerce_result = (
                                                  _coerce_args(*components))
    if params:
        url = "%s;%s" % (url, params)
    return _coerce_result(urlunsplit((scheme, netloc, url, query, fragment)))

def urlunsplit(components):
    """Combine the elements of a tuple as returned by urlsplit() into a
    complete URL as a string. The data argument can be any five-item iterable.
    This may result in a slightly different, but equivalent URL, if the URL that
    was parsed originally had unnecessary delimiters (for example, a ? with an
    empty query; the RFC states that these are equivalent)."""
    scheme, netloc, url, query, fragment, _coerce_result = (
                                          _coerce_args(*components))
    if netloc:
        if url and url[:1] != '/': url = '/' + url
        url = '//' + netloc + url
    elif url[:2] == '//':
        url = '//' + url
    elif scheme and scheme in uses_netloc and (not url or url[:1] == '/'):
        url = '//' + url
    if scheme:
        url = scheme + ':' + url
    if query:
        url = url + '?' + query
    if fragment:
        url = url + '#' + fragment
    return _coerce_result(url)

def urljoin(base, url, allow_fragments=True):
    """Join a base URL and a possibly relative URL to form an absolute
    interpretation of the latter."""
    if not base:
        return url
    if not url:
        return base

    base, url, _coerce_result = _coerce_args(base, url)
    bscheme, bnetloc, bpath, bparams, bquery, bfragment = \
            urlparse(base, '', allow_fragments)
    scheme, netloc, path, params, query, fragment = \
            urlparse(url, bscheme, allow_fragments)

    if scheme != bscheme or scheme not in uses_relative:
        return _coerce_result(url)
    if scheme in uses_netloc:
        if netloc:
            return _coerce_result(urlunparse((scheme, netloc, path,
                                              params, query, fragment)))
        netloc = bnetloc

    if not path and not params:
        path = bpath
        params = bparams
        if not query:
            query = bquery
        return _coerce_result(urlunparse((scheme, netloc, path,
                                          params, query, fragment)))

    base_parts = bpath.split('/')
    if base_parts[-1] != '':
        # the last item is not a directory, so will not be taken into account
        # in resolving the relative path
        del base_parts[-1]

    # for rfc3986, ignore all base path should the first character be root.
    if path[:1] == '/':
        segments = path.split('/')
    else:
        segments = base_parts + path.split('/')
        # filter out elements that would cause redundant slashes on re-joining
        # the resolved_path
        segments[1:-1] = filter(None, segments[1:-1])

    resolved_path = []

    for seg in segments:
        if seg == '..':
            try:
                resolved_path.pop()
            except IndexError:
                # ignore any .. segments that would otherwise cause an IndexError
                # when popped from resolved_path if resolving for rfc3986
                pass
        elif seg == '.':
            continue
        else:
            resolved_path.append(seg)

    if segments[-1] in ('.', '..'):
        # do some post-processing here. if the last segment was a relative dir,
        # then we need to append the trailing '/'
        resolved_path.append('')

    return _coerce_result(urlunparse((scheme, netloc, '/'.join(
        resolved_path) or '/', params, query, fragment)))


def urldefrag(url):
    """Removes any existing fragment from URL.

    Returns a tuple of the defragmented URL and the fragment.  If
    the URL contained no fragments, the second element is the
    empty string.
    """
    url, _coerce_result = _coerce_args(url)
    if '#' in url:
        s, n, p, a, q, frag = urlparse(url)
        defrag = urlunparse((s, n, p, a, q, ''))
    else:
        frag = ''
        defrag = url
    return _coerce_result(DefragResult(defrag, frag))

_hexdig = '0123456789ABCDEFabcdef'
_hextobyte = None

def unquote_to_bytes(string):
    """unquote_to_bytes('abc%20def') -> b'abc def'."""
    return bytes(_unquote_impl(string))

def _unquote_impl(string: bytes | bytearray | str) -> bytes | bytearray:
    # Note: strings are encoded as UTF-8. This is only an issue if it contains
    # unescaped non-ASCII characters, which URIs should not.
    if not string:
        # Is it a string-like object?
        string.split
        return b''
    if isinstance(string, str):
        string = string.encode('utf-8')
    bits = string.split(b'%')
    if len(bits) == 1:
        return string
    res = bytearray(bits[0])
    append = res.extend
    # Delay the initialization of the table to not waste memory
    # if the function is never called
    global _hextobyte
    if _hextobyte is None:
        _hextobyte = {(a + b).encode(): bytes.fromhex(a + b)
                      for a in _hexdig for b in _hexdig}
    for item in bits[1:]:
        try:
            append(_hextobyte[item[:2]])
            append(item[2:])
        except KeyError:
            append(b'%')
            append(item)
    return res

_asciire = re.compile('([\x00-\x7f]+)')

def _generate_unquoted_parts(string, encoding, errors):
    previous_match_end = 0
    for ascii_match in _asciire.finditer(string):
        start, end = ascii_match.span()
        yield string[previous_match_end:start]  # Non-ASCII
        # The ascii_match[1] group == string[start:end].
        yield _unquote_impl(ascii_match[1]).decode(encoding, errors)
        previous_match_end = end
    yield string[previous_match_end:]  # Non-ASCII tail

def unquote(string, encoding='utf-8', errors='replace'):
    """Replace %xx escapes by their single-character equivalent. The optional
    encoding and errors parameters specify how to decode percent-encoded
    sequences into Unicode characters, as accepted by the bytes.decode()
    method.
    By default, percent-encoded sequences are decoded with UTF-8, and invalid
    sequences are replaced by a placeholder character.

    unquote('abc%20def') -> 'abc def'.
    """
    if isinstance(string, bytes):
        return _unquote_impl(string).decode(encoding, errors)
    if '%' not in string:
        # Is it a string-like object?
        string.split
        return string
    if encoding is None:
        encoding = 'utf-8'
    if errors is None:
        errors = 'replace'
    return ''.join(_generate_unquoted_parts(string, encoding, errors))


def parse_qs(qs, keep_blank_values=False, strict_parsing=False,
             encoding='utf-8', errors='replace', max_num_fields=None, separator='&'):
    """Parse a query given as a string argument.

        Arguments:

        qs: percent-encoded query string to be parsed

        keep_blank_values: flag indicating whether blank values in
            percent-encoded queries should be treated as blank strings.
            A true value indicates that blanks should be retained as
            blank strings.  The default false value indicates that
            blank values are to be ignored and treated as if they were
            not included.

        strict_parsing: flag indicating what to do with parsing errors.
            If false (the default), errors are silently ignored.
            If true, errors raise a ValueError exception.

        encoding and errors: specify how to decode percent-encoded sequences
            into Unicode characters, as accepted by the bytes.decode() method.

        max_num_fields: int. If set, then throws a ValueError if there
            are more than n fields read by parse_qsl().

        separator: str. The symbol to use for separating the query arguments.
            Defaults to &.

        Returns a dictionary.
    """
    parsed_result = {}
    pairs = parse_qsl(qs, keep_blank_values, strict_parsing,
                      encoding=encoding, errors=errors,
                      max_num_fields=max_num_fields, separator=separator)
    for name, value in pairs:
        if name in parsed_result:
            parsed_result[name].append(value)
        else:
            parsed_result[name] = [value]
    return parsed_result


def parse_qsl(qs, keep_blank_values=False, strict_parsing=False,
              encoding='utf-8', errors='replace', max_num_fields=None, separator='&'):
    """Parse a query given as a string argument.

        Arguments:

        qs: percent-encoded query string to be parsed

        keep_blank_values: flag indicating whether blank values in
            percent-encoded queries should be treated as blank strings.
            A true value indicates that blanks should be retained as blank
            strings.  The default false value indicates that blank values
            are to be ignored and treated as if they were  not included.

        strict_parsing: flag indicating what to do with parsing errors. If
            false (the default), errors are silently ignored. If true,
            errors raise a ValueError exception.

        encoding and errors: specify how to decode percent-encoded sequences
            into Unicode characters, as accepted by the bytes.decode() method.

        max_num_fields: int. If set, then throws a ValueError
            if there are more than n fields read by parse_qsl().

        separator: str. The symbol to use for separating the query arguments.
            Defaults to &.

        Returns a list, as G-d intended.
    """

    if not separator or not isinstance(separator, (str, bytes)):
        raise ValueError("Separator must be of type string or bytes.")
    if isinstance(qs, str):
        if not isinstance(separator, str):
            separator = str(separator, 'ascii')
        eq = '='
        def _unquote(s):
            return unquote_plus(s, encoding=encoding, errors=errors)
    else:
        if not qs:
            return []
        # Use memoryview() to reject integers and iterables,
        # acceptable by the bytes constructor.
        qs = bytes(memoryview(qs))
        if isinstance(separator, str):
            separator = bytes(separator, 'ascii')
        eq = b'='
        def _unquote(s):
            return unquote_to_bytes(s.replace(b'+', b' '))

    if not qs:
        return []

    # If max_num_fields is defined then check that the number of fields
    # is less than max_num_fields. This prevents a memory exhaustion DOS
    # attack via post bodies with many fields.
    if max_num_fields is not None:
        num_fields = 1 + qs.count(separator)
        if max_num_fields < num_fields:
            raise ValueError('Max number of fields exceeded')

    r = []
    for name_value in qs.split(separator):
        if name_value or strict_parsing:
            name, has_eq, value = name_value.partition(eq)
            if not has_eq and strict_parsing:
                raise ValueError("bad query field: %r" % (name_value,))
            if value or keep_blank_values:
                name = _unquote(name)
                value = _unquote(value)
                r.append((name, value))
    return r

def unquote_plus(string, encoding='utf-8', errors='replace'):
    """Like unquote(), but also replace plus signs by spaces, as required for
    unquoting HTML form values.

    unquote_plus('%7e/abc+def') -> '~/abc def'
    """
    string = string.replace('+', ' ')
    return unquote(string, encoding, errors)

_ALWAYS_SAFE = frozenset(b'ABCDEFGHIJKLMNOPQRSTUVWXYZ'
                         b'abcdefghijklmnopqrstuvwxyz'
                         b'0123456789'
                         b'_.-~')
_ALWAYS_SAFE_BYTES = bytes(_ALWAYS_SAFE)

def __getattr__(name):
    if name == 'Quoter':
        warnings.warn('Deprecated in 3.11. '
                      'urllib.parse.Quoter will be removed in Python 3.14. '
                      'It was not intended to be a public API.',
                      DeprecationWarning, stacklevel=2)
        return _Quoter
    raise AttributeError(f'module {__name__!r} has no attribute {name!r}')

class _Quoter(dict):
    """A mapping from bytes numbers (in range(0,256)) to strings.

    String values are percent-encoded byte values, unless the key < 128, and
    in either of the specified safe set, or the always safe set.
    """
    # Keeps a cache internally, via __missing__, for efficiency (lookups
    # of cached keys don't call Python code at all).
    def __init__(self, safe):
        """safe: bytes object."""
        self.safe = _ALWAYS_SAFE.union(safe)

    def __repr__(self):
        return f"<Quoter {dict(self)!r}>"

    def __missing__(self, b):
        # Handle a cache miss. Store quoted string in cache and return.
        res = chr(b) if b in self.safe else '%{:02X}'.format(b)
        self[b] = res
        return res

def quote(string, safe='/', encoding=None, errors=None):
    """quote('abc def') -> 'abc%20def'

    Each part of a URL, e.g. the path info, the query, etc., has a
    different set of reserved characters that must be quoted. The
    quote function offers a cautious (not minimal) way to quote a
    string for most of these parts.

    RFC 3986 Uniform Resource Identifier (URI): Generic Syntax lists
    the following (un)reserved characters.

    unreserved    = ALPHA / DIGIT / "-" / "." / "_" / "~"
    reserved      = gen-delims / sub-delims
    gen-delims    = ":" / "/" / "?" / "#" / "[" / "]" / "@"
    sub-delims    = "!" / "$" / "&" / "'" / "(" / ")"
                  / "*" / "+" / "," / ";" / "="

    Each of the reserved characters is reserved in some component of a URL,
    but not necessarily in all of them.

    The quote function %-escapes all characters that are neither in the
    unreserved chars ("always safe") nor the additional chars set via the
    safe arg.

    The default for the safe arg is '/'. The character is reserved, but in
    typical usage the quote function is being called on a path where the
    existing slash characters are to be preserved.

    Python 3.7 updates from using RFC 2396 to RFC 3986 to quote URL strings.
    Now, "~" is included in the set of unreserved characters.

    string and safe may be either str or bytes objects. encoding and errors
    must not be specified if string is a bytes object.

    The optional encoding and errors parameters specify how to deal with
    non-ASCII characters, as accepted by the str.encode method.
    By default, encoding='utf-8' (characters are encoded with UTF-8), and
    errors='strict' (unsupported characters raise a UnicodeEncodeError).
    """
    if isinstance(string, str):
        if not string:
            return string
        if encoding is None:
            encoding = 'utf-8'
        if errors is None:
            errors = 'strict'
        string = string.encode(encoding, errors)
    else:
        if encoding is not None:
            raise TypeError("quote() doesn't support 'encoding' for bytes")
        if errors is not None:
            raise TypeError("quote() doesn't support 'errors' for bytes")
    return quote_from_bytes(string, safe)

def quote_plus(string, safe='', encoding=None, errors=None):
    """Like quote(), but also replace ' ' with '+', as required for quoting
    HTML form values. Plus signs in the original string are escaped unless
    they are included in safe. It also does not have safe default to '/'.
    """
    # Check if ' ' in string, where string may either be a str or bytes.  If
    # there are no spaces, the regular quote will produce the right answer.
    if ((isinstance(string, str) and ' ' not in string) or
        (isinstance(string, bytes) and b' ' not in string)):
        return quote(string, safe, encoding, errors)
    if isinstance(safe, str):
        space = ' '
    else:
        space = b' '
    string = quote(string, safe + space, encoding, errors)
    return string.replace(' ', '+')

# Expectation: A typical program is unlikely to create more than 5 of these.
@functools.lru_cache
def _byte_quoter_factory(safe):
    return _Quoter(safe).__getitem__

def quote_from_bytes(bs, safe='/'):
    """Like quote(), but accepts a bytes object rather than a str, and does
    not perform string-to-bytes encoding.  It always returns an ASCII string.
    quote_from_bytes(b'abc def\x3f') -> 'abc%20def%3f'
    """
    if not isinstance(bs, (bytes, bytearray)):
        raise TypeError("quote_from_bytes() expected bytes")
    if not bs:
        return ''
    if isinstance(safe, str):
        # Normalize 'safe' by converting to bytes and removing non-ASCII chars
        safe = safe.encode('ascii', 'ignore')
    else:
        # List comprehensions are faster than generator expressions.
        safe = bytes([c for c in safe if c < 128])
    if not bs.rstrip(_ALWAYS_SAFE_BYTES + safe):
        return bs.decode()
    quoter = _byte_quoter_factory(safe)
    if (bs_len := len(bs)) < 200_000:
        return ''.join(map(quoter, bs))
    else:
        # This saves memory - https://github.com/python/cpython/issues/95865
        chunk_size = math.isqrt(bs_len)
        chunks = [''.join(map(quoter, bs[i:i+chunk_size]))
                  for i in range(0, bs_len, chunk_size)]
        return ''.join(chunks)

def urlencode(query, doseq=False, safe='', encoding=None, errors=None,
              quote_via=quote_plus):
    """Encode a dict or sequence of two-element tuples into a URL query string.

    If any values in the query arg are sequences and doseq is true, each
    sequence element is converted to a separate parameter.

    If the query arg is a sequence of two-element tuples, the order of the
    parameters in the output will match the order of parameters in the
    input.

    The components of a query arg may each be either a string or a bytes type.

    The safe, encoding, and errors parameters are passed down to the function
    specified by quote_via (encoding and errors only if a component is a str).
    """

    if hasattr(query, "items"):
        query = query.items()
    else:
        # It's a bother at times that strings and string-like objects are
        # sequences.
        try:
            # non-sequence items should not work with len()
            # non-empty strings will fail this
            if len(query) and not isinstance(query[0], tuple):
                raise TypeError
            # Zero-length sequences of all types will get here and succeed,
            # but that's a minor nit.  Since the original implementation
            # allowed empty dicts that type of behavior probably should be
            # preserved for consistency
        except TypeError as err:
            raise TypeError("not a valid non-string sequence "
                            "or mapping object") from err

    l = []
    if not doseq:
        for k, v in query:
            if isinstance(k, bytes):
                k = quote_via(k, safe)
            else:
                k = quote_via(str(k), safe, encoding, errors)

            if isinstance(v, bytes):
                v = quote_via(v, safe)
            else:
                v = quote_via(str(v), safe, encoding, errors)
            l.append(k + '=' + v)
    else:
        for k, v in query:
            if isinstance(k, bytes):
                k = quote_via(k, safe)
            else:
                k = quote_via(str(k), safe, encoding, errors)

            if isinstance(v, bytes):
                v = quote_via(v, safe)
                l.append(k + '=' + v)
            elif isinstance(v, str):
                v = quote_via(v, safe, encoding, errors)
                l.append(k + '=' + v)
            else:
                try:
                    # Is this a sufficient test for sequence-ness?
                    x = len(v)
                except TypeError:
                    # not a sequence
                    v = quote_via(str(v), safe, encoding, errors)
                    l.append(k + '=' + v)
                else:
                    # loop over the sequence
                    for elt in v:
                        if isinstance(elt, bytes):
                            elt = quote_via(elt, safe)
                        else:
                            elt = quote_via(str(elt), safe, encoding, errors)
                        l.append(k + '=' + elt)
    return '&'.join(l)


def to_bytes(url):
    warnings.warn("urllib.parse.to_bytes() is deprecated as of 3.8",
                  DeprecationWarning, stacklevel=2)
    return _to_bytes(url)


def _to_bytes(url):
    """to_bytes(u"URL") --> 'URL'."""
    # Most URL schemes require ASCII. If that changes, the conversion
    # can be relaxed.
    # XXX get rid of to_bytes()
    if isinstance(url, str):
        try:
            url = url.encode("ASCII").decode()
        except UnicodeError:
            raise UnicodeError("URL " + repr(url) +
                               " contains non-ASCII characters")
    return url


def unwrap(url):
    """Transform a string like '<URL:scheme://host/path>' into 'scheme://host/path'.

    The string is returned unchanged if it's not a wrapped URL.
    """
    url = str(url).strip()
    if url[:1] == '<' and url[-1:] == '>':
        url = url[1:-1].strip()
    if url[:4] == 'URL:':
        url = url[4:].strip()
    return url


def splittype(url):
    warnings.warn("urllib.parse.splittype() is deprecated as of 3.8, "
                  "use urllib.parse.urlparse() instead",
                  DeprecationWarning, stacklevel=2)
    return _splittype(url)


_typeprog = None
def _splittype(url):
    """splittype('type:opaquestring') --> 'type', 'opaquestring'."""
    global _typeprog
    if _typeprog is None:
        _typeprog = re.compile('([^/:]+):(.*)', re.DOTALL)

    match = _typeprog.match(url)
    if match:
        scheme, data = match.groups()
        return scheme.lower(), data
    return None, url


def splithost(url):
    warnings.warn("urllib.parse.splithost() is deprecated as of 3.8, "
                  "use urllib.parse.urlparse() instead",
                  DeprecationWarning, stacklevel=2)
    return _splithost(url)


_hostprog = None
def _splithost(url):
    """splithost('//host[:port]/path') --> 'host[:port]', '/path'."""
    global _hostprog
    if _hostprog is None:
        _hostprog = re.compile('//([^/#?]*)(.*)', re.DOTALL)

    match = _hostprog.match(url)
    if match:
        host_port, path = match.groups()
        if path and path[0] != '/':
            path = '/' + path
        return host_port, path
    return None, url


def splituser(host):
    warnings.warn("urllib.parse.splituser() is deprecated as of 3.8, "
                  "use urllib.parse.urlparse() instead",
                  DeprecationWarning, stacklevel=2)
    return _splituser(host)


def _splituser(host):
    """splituser('user[:passwd]@host[:port]') --> 'user[:passwd]', 'host[:port]'."""
    user, delim, host = host.rpartition('@')
    return (user if delim else None), host


def splitpasswd(user):
    warnings.warn("urllib.parse.splitpasswd() is deprecated as of 3.8, "
                  "use urllib.parse.urlparse() instead",
                  DeprecationWarning, stacklevel=2)
    return _splitpasswd(user)


def _splitpasswd(user):
    """splitpasswd('user:passwd') -> 'user', 'passwd'."""
    user, delim, passwd = user.partition(':')
    return user, (passwd if delim else None)


def splitport(host):
    warnings.warn("urllib.parse.splitport() is deprecated as of 3.8, "
                  "use urllib.parse.urlparse() instead",
                  DeprecationWarning, stacklevel=2)
    return _splitport(host)


# splittag('/path#tag') --> '/path', 'tag'
_portprog = None
def _splitport(host):
    """splitport('host:port') --> 'host', 'port'."""
    global _portprog
    if _portprog is None:
        _portprog = re.compile('(.*):([0-9]*)', re.DOTALL)

    match = _portprog.fullmatch(host)
    if match:
        host, port = match.groups()
        if port:
            return host, port
    return host, None


def splitnport(host, defport=-1):
    warnings.warn("urllib.parse.splitnport() is deprecated as of 3.8, "
                  "use urllib.parse.urlparse() instead",
                  DeprecationWarning, stacklevel=2)
    return _splitnport(host, defport)


def _splitnport(host, defport=-1):
    """Split host and port, returning numeric port.
    Return given default port if no ':' found; defaults to -1.
    Return numerical port if a valid number is found after ':'.
    Return None if ':' but not a valid number."""
    host, delim, port = host.rpartition(':')
    if not delim:
        host = port
    elif port:
        if port.isdigit() and port.isascii():
            nport = int(port)
        else:
            nport = None
        return host, nport
    return host, defport


def splitquery(url):
    warnings.warn("urllib.parse.splitquery() is deprecated as of 3.8, "
                  "use urllib.parse.urlparse() instead",
                  DeprecationWarning, stacklevel=2)
    return _splitquery(url)


def _splitquery(url):
    """splitquery('/path?query') --> '/path', 'query'."""
    path, delim, query = url.rpartition('?')
    if delim:
        return path, query
    return url, None


def splittag(url):
    warnings.warn("urllib.parse.splittag() is deprecated as of 3.8, "
                  "use urllib.parse.urlparse() instead",
                  DeprecationWarning, stacklevel=2)
    return _splittag(url)


def _splittag(url):
    """splittag('/path#tag') --> '/path', 'tag'."""
    path, delim, tag = url.rpartition('#')
    if delim:
        return path, tag
    return url, None


def splitattr(url):
    warnings.warn("urllib.parse.splitattr() is deprecated as of 3.8, "
                  "use urllib.parse.urlparse() instead",
                  DeprecationWarning, stacklevel=2)
    return _splitattr(url)


def _splitattr(url):
    """splitattr('/path;attr1=value1;attr2=value2;...') ->
        '/path', ['attr1=value1', 'attr2=value2', ...]."""
    words = url.split(';')
    return words[0], words[1:]


def splitvalue(attr):
    warnings.warn("urllib.parse.splitvalue() is deprecated as of 3.8, "
                  "use urllib.parse.parse_qsl() instead",
                  DeprecationWarning, stacklevel=2)
    return _splitvalue(attr)


def _splitvalue(attr):
    """splitvalue('attr=value') --> 'attr', 'value'."""
    attr, delim, value = attr.partition('=')
    return attr, (value if delim else None)
```
