## Supplementary software v0.2.1 for "Virtual control arms for paediatric myopia trials: external validation of axial-elongation models": request.py

```
"""An extensible library for opening URLs using a variety of protocols

The simplest way to use this module is to call the urlopen function,
which accepts a string containing a URL or a Request object (described
below).  It opens the URL and returns the results as file-like
object; the returned object has some extra methods described below.

The OpenerDirector manages a collection of Handler objects that do
all the actual work.  Each Handler implements a particular protocol or
option.  The OpenerDirector is a composite object that invokes the
Handlers needed to open the requested URL.  For example, the
HTTPHandler performs HTTP GET and POST requests and deals with
non-error returns.  The HTTPRedirectHandler automatically deals with
HTTP 301, 302, 303, 307, and 308 redirect errors, and the
HTTPDigestAuthHandler deals with digest authentication.

urlopen(url, data=None) -- Basic usage is the same as original
urllib.  pass the url and optionally data to post to an HTTP URL, and
get a file-like object back.  One difference is that you can also pass
a Request instance instead of URL.  Raises a URLError (subclass of
OSError); for HTTP errors, raises an HTTPError, which can also be
treated as a valid response.

build_opener -- Function that creates a new OpenerDirector instance.
Will install the default handlers.  Accepts one or more Handlers as
arguments, either instances or Handler classes that it will
instantiate.  If one of the argument is a subclass of the default
handler, the argument will be installed instead of the default.

install_opener -- Installs a new opener as the default opener.

objects of interest:

OpenerDirector -- Sets up the User Agent as the Python-urllib client and manages
the Handler classes, while dealing with requests and responses.

Request -- An object that encapsulates the state of a request.  The
state can be as simple as the URL.  It can also include extra HTTP
headers, e.g. a User-Agent.

BaseHandler --

internals:
BaseHandler and parent
_call_chain conventions

Example usage:

import urllib.request

# set up authentication info
authinfo = urllib.request.HTTPBasicAuthHandler()
authinfo.add_password(realm='PDQ Application',
                      uri='https://mahler:8092/site-updates.py',
                      user='klem',
                      passwd='geheim$parole')

proxy_support = urllib.request.ProxyHandler({"http" : "http://ahad-haam:3128"})

# build a new opener that adds authentication and caching FTP handlers
opener = urllib.request.build_opener(proxy_support, authinfo,
                                     urllib.request.CacheFTPHandler)

# install it
urllib.request.install_opener(opener)

f = urllib.request.urlopen('https://www.python.org/')
"""

# XXX issues:
# If an authentication error handler that tries to perform
# authentication for some reason but fails, how should the error be
# signalled?  The client needs to know the HTTP error code.  But if
# the handler knows that the problem was, e.g., that it didn't know
# that hash algo that requested in the challenge, it would be good to
# pass that information along to the client, too.
# ftp errors aren't handled cleanly
# check digest against correct (i.e. non-apache) implementation

# Possible extensions:
# complex proxies  XXX not sure what exactly was meant by this
# abstract factory for opener

import base64
import bisect
import email
import hashlib
import http.client
import io
import os
import re
import socket
import string
import sys
import time
import tempfile
import contextlib
import warnings


from urllib.error import URLError, HTTPError, ContentTooShortError
from urllib.parse import (
    urlparse, urlsplit, urljoin, unwrap, quote, unquote,
    _splittype, _splithost, _splitport, _splituser, _splitpasswd,
    _splitattr, _splitquery, _splitvalue, _splittag, _to_bytes,
    unquote_to_bytes, urlunparse)
from urllib.response import addinfourl, addclosehook

# check for SSL
try:
    import ssl
except ImportError:
    _have_ssl = False
else:
    _have_ssl = True

__all__ = [
    # Classes
    'Request', 'OpenerDirector', 'BaseHandler', 'HTTPDefaultErrorHandler',
    'HTTPRedirectHandler', 'HTTPCookieProcessor', 'ProxyHandler',
    'HTTPPasswordMgr', 'HTTPPasswordMgrWithDefaultRealm',
    'HTTPPasswordMgrWithPriorAuth', 'AbstractBasicAuthHandler',
    'HTTPBasicAuthHandler', 'ProxyBasicAuthHandler', 'AbstractDigestAuthHandler',
    'HTTPDigestAuthHandler', 'ProxyDigestAuthHandler', 'HTTPHandler',
    'FileHandler', 'FTPHandler', 'CacheFTPHandler', 'DataHandler',
    'UnknownHandler', 'HTTPErrorProcessor',
    # Functions
    'urlopen', 'install_opener', 'build_opener',
    'pathname2url', 'url2pathname', 'getproxies',
    # Legacy interface
    'urlretrieve', 'urlcleanup', 'URLopener', 'FancyURLopener',
]

# used in User-Agent header sent
__version__ = '%d.%d' % sys.version_info[:2]

_opener = None
def urlopen(url, data=None, timeout=socket._GLOBAL_DEFAULT_TIMEOUT,
            *, context=None):
    '''Open the URL url, which can be either a string or a Request object.

    *data* must be an object specifying additional data to be sent to
    the server, or None if no such data is needed.  See Request for
    details.

    urllib.request module uses HTTP/1.1 and includes a "Connection:close"
    header in its HTTP requests.

    The optional *timeout* parameter specifies a timeout in seconds for
    blocking operations like the connection attempt (if not specified, the
    global default timeout setting will be used). This only works for HTTP,
    HTTPS and FTP connections.

    If *context* is specified, it must be a ssl.SSLContext instance describing
    the various SSL options. See HTTPSConnection for more details.


    This function always returns an object which can work as a
    context manager and has the properties url, headers, and status.
    See urllib.response.addinfourl for more detail on these properties.

    For HTTP and HTTPS URLs, this function returns a http.client.HTTPResponse
    object slightly modified. In addition to the three new methods above, the
    msg attribute contains the same information as the reason attribute ---
    the reason phrase returned by the server --- instead of the response
    headers as it is specified in the documentation for HTTPResponse.

    For FTP, file, and data URLs and requests explicitly handled by legacy
    URLopener and FancyURLopener classes, this function returns a
    urllib.response.addinfourl object.

    Note that None may be returned if no handler handles the request (though
    the default installed global OpenerDirector uses UnknownHandler to ensure
    this never happens).

    In addition, if proxy settings are detected (for example, when a *_proxy
    environment variable like http_proxy is set), ProxyHandler is default
    installed and makes sure the requests are handled through the proxy.

    '''
    global _opener
    if context:
        https_handler = HTTPSHandler(context=context)
        opener = build_opener(https_handler)
    elif _opener is None:
        _opener = opener = build_opener()
    else:
        opener = _opener
    return opener.open(url, data, timeout)

def install_opener(opener):
    global _opener
    _opener = opener

_url_tempfiles = []
def urlretrieve(url, filename=None, reporthook=None, data=None):
    """
    Retrieve a URL into a temporary location on disk.

    Requires a URL argument. If a filename is passed, it is used as
    the temporary file location. The reporthook argument should be
    a callable that accepts a block number, a read size, and the
    total file size of the URL target. The data argument should be
    valid URL encoded data.

    If a filename is passed and the URL points to a local resource,
    the result is a copy from local file to new file.

    Returns a tuple containing the path to the newly created
    data file as well as the resulting HTTPMessage object.
    """
    url_type, path = _splittype(url)

    with contextlib.closing(urlopen(url, data)) as fp:
        headers = fp.info()

        # Just return the local path and the "headers" for file://
        # URLs. No sense in performing a copy unless requested.
        if url_type == "file" and not filename:
            return os.path.normpath(path), headers

        # Handle temporary file setup.
        if filename:
            tfp = open(filename, 'wb')
        else:
            tfp = tempfile.NamedTemporaryFile(delete=False)
            filename = tfp.name
            _url_tempfiles.append(filename)

        with tfp:
            result = filename, headers
            bs = 1024*8
            size = -1
            read = 0
            blocknum = 0
            if "content-length" in headers:
                size = int(headers["Content-Length"])

            if reporthook:
                reporthook(blocknum, bs, size)

            while block := fp.read(bs):
                read += len(block)
                tfp.write(block)
                blocknum += 1
                if reporthook:
                    reporthook(blocknum, bs, size)

    if size >= 0 and read < size:
        raise ContentTooShortError(
            "retrieval incomplete: got only %i out of %i bytes"
            % (read, size), result)

    return result

def urlcleanup():
    """Clean up temporary files from urlretrieve calls."""
    for temp_file in _url_tempfiles:
        try:
            os.unlink(temp_file)
        except OSError:
            pass

    del _url_tempfiles[:]
    global _opener
    if _opener:
        _opener = None

# copied from cookielib.py
_cut_port_re = re.compile(r":\d+$", re.ASCII)
def request_host(request):
    """Return request-host, as defined by RFC 2965.

    Variation from RFC: returned value is lowercased, for convenient
    comparison.

    """
    url = request.full_url
    host = urlparse(url)[1]
    if host == "":
        host = request.get_header("Host", "")

    # remove port, if present
    host = _cut_port_re.sub("", host, 1)
    return host.lower()

class Request:

    def __init__(self, url, data=None, headers={},
                 origin_req_host=None, unverifiable=False,
                 method=None):
        self.full_url = url
        self.headers = {}
        self.unredirected_hdrs = {}
        self._data = None
        self.data = data
        self._tunnel_host = None
        for key, value in headers.items():
            self.add_header(key, value)
        if origin_req_host is None:
            origin_req_host = request_host(self)
        self.origin_req_host = origin_req_host
        self.unverifiable = unverifiable
        if method:
            self.method = method

    @property
    def full_url(self):
        if self.fragment:
            return '{}#{}'.format(self._full_url, self.fragment)
        return self._full_url

    @full_url.setter
    def full_url(self, url):
        # unwrap('<URL:type://host/path>') --> 'type://host/path'
        self._full_url = unwrap(url)
        self._full_url, self.fragment = _splittag(self._full_url)
        self._parse()

    @full_url.deleter
    def full_url(self):
        self._full_url = None
        self.fragment = None
        self.selector = ''

    @property
    def data(self):
        return self._data

    @data.setter
    def data(self, data):
        if data != self._data:
            self._data = data
            # issue 16464
            # if we change data we need to remove content-length header
            # (cause it's most probably calculated for previous value)
            if self.has_header("Content-length"):
                self.remove_header("Content-length")

    @data.deleter
    def data(self):
        self.data = None

    def _parse(self):
        self.type, rest = _splittype(self._full_url)
        if self.type is None:
            raise ValueError("unknown url type: %r" % self.full_url)
        self.host, self.selector = _splithost(rest)
        if self.host:
            self.host = unquote(self.host)

    def get_method(self):
        """Return a string indicating the HTTP request method."""
        default_method = "POST" if self.data is not None else "GET"
        return getattr(self, 'method', default_method)

    def get_full_url(self):
        return self.full_url

    def set_proxy(self, host, type):
        if self.type == 'https' and not self._tunnel_host:
            self._tunnel_host = self.host
        else:
            self.type= type
            self.selector = self.full_url
        self.host = host

    def has_proxy(self):
        return self.selector == self.full_url

    def add_header(self, key, val):
        # useful for something like authentication
        self.headers[key.capitalize()] = val

    def add_unredirected_header(self, key, val):
        # will not be added to a redirected request
        self.unredirected_hdrs[key.capitalize()] = val

    def has_header(self, header_name):
        return (header_name in self.headers or
                header_name in self.unredirected_hdrs)

    def get_header(self, header_name, default=None):
        return self.headers.get(
            header_name,
            self.unredirected_hdrs.get(header_name, default))

    def remove_header(self, header_name):
        self.headers.pop(header_name, None)
        self.unredirected_hdrs.pop(header_name, None)

    def header_items(self):
        hdrs = {**self.unredirected_hdrs, **self.headers}
        return list(hdrs.items())

class OpenerDirector:
    def __init__(self):
        client_version = "Python-urllib/%s" % __version__
        self.addheaders = [('User-agent', client_version)]
        # self.handlers is retained only for backward compatibility
        self.handlers = []
        # manage the individual handlers
        self.handle_open = {}
        self.handle_error = {}
        self.process_response = {}
        self.process_request = {}

    def add_handler(self, handler):
        if not hasattr(handler, "add_parent"):
            raise TypeError("expected BaseHandler instance, got %r" %
                            type(handler))

        added = False
        for meth in dir(handler):
            if meth in ["redirect_request", "do_open", "proxy_open"]:
                # oops, coincidental match
                continue

            i = meth.find("_")
            protocol = meth[:i]
            condition = meth[i+1:]

            if condition.startswith("error"):
                j = condition.find("_") + i + 1
                kind = meth[j+1:]
                try:
                    kind = int(kind)
                except ValueError:
                    pass
                lookup = self.handle_error.get(protocol, {})
                self.handle_error[protocol] = lookup
            elif condition == "open":
                kind = protocol
                lookup = self.handle_open
            elif condition == "response":
                kind = protocol
                lookup = self.process_response
            elif condition == "request":
                kind = protocol
                lookup = self.process_request
            else:
                continue

            handlers = lookup.setdefault(kind, [])
            if handlers:
                bisect.insort(handlers, handler)
            else:
                handlers.append(handler)
            added = True

        if added:
            bisect.insort(self.handlers, handler)
            handler.add_parent(self)

    def close(self):
        # Only exists for backwards compatibility.
        pass

    def _call_chain(self, chain, kind, meth_name, *args):
        # Handlers raise an exception if no one else should try to handle
        # the request, or return None if they can't but another handler
        # could.  Otherwise, they return the response.
        handlers = chain.get(kind, ())
        for handler in handlers:
            func = getattr(handler, meth_name)
            result = func(*args)
            if result is not None:
                return result

    def open(self, fullurl, data=None, timeout=socket._GLOBAL_DEFAULT_TIMEOUT):
        # accept a URL or a Request object
        if isinstance(fullurl, str):
            req = Request(fullurl, data)
        else:
            req = fullurl
            if data is not None:
                req.data = data

        req.timeout = timeout
        protocol = req.type

        # pre-process request
        meth_name = protocol+"_request"
        for processor in self.process_request.get(protocol, []):
            meth = getattr(processor, meth_name)
            req = meth(req)

        sys.audit('urllib.Request', req.full_url, req.data, req.headers, req.get_method())
        response = self._open(req, data)

        # post-process response
        meth_name = protocol+"_response"
        for processor in self.process_response.get(protocol, []):
            meth = getattr(processor, meth_name)
            response = meth(req, response)

        return response

    def _open(self, req, data=None):
        result = self._call_chain(self.handle_open, 'default',
                                  'default_open', req)
        if result:
            return result

        protocol = req.type
        result = self._call_chain(self.handle_open, protocol, protocol +
                                  '_open', req)
        if result:
            return result

        return self._call_chain(self.handle_open, 'unknown',
                                'unknown_open', req)

    def error(self, proto, *args):
        if proto in ('http', 'https'):
            # XXX http[s] protocols are special-cased
            dict = self.handle_error['http'] # https is not different than http
            proto = args[2]  # YUCK!
            meth_name = 'http_error_%s' % proto
            http_err = 1
            orig_args = args
        else:
            dict = self.handle_error
            meth_name = proto + '_error'
            http_err = 0
        args = (dict, proto, meth_name) + args
        result = self._call_chain(*args)
        if result:
            return result

        if http_err:
            args = (dict, 'default', 'http_error_default') + orig_args
            return self._call_chain(*args)

# XXX probably also want an abstract factory that knows when it makes
# sense to skip a superclass in favor of a subclass and when it might
# make sense to include both

def build_opener(*handlers):
    """Create an opener object from a list of handlers.

    The opener will use several default handlers, including support
    for HTTP, FTP and when applicable HTTPS.

    If any of the handlers passed as arguments are subclasses of the
    default handlers, the default handlers will not be used.
    """
    opener = OpenerDirector()
    default_classes = [ProxyHandler, UnknownHandler, HTTPHandler,
                       HTTPDefaultErrorHandler, HTTPRedirectHandler,
                       FTPHandler, FileHandler, HTTPErrorProcessor,
                       DataHandler]
    if hasattr(http.client, "HTTPSConnection"):
        default_classes.append(HTTPSHandler)
    skip = set()
    for klass in default_classes:
        for check in handlers:
            if isinstance(check, type):
                if issubclass(check, klass):
                    skip.add(klass)
            elif isinstance(check, klass):
                skip.add(klass)
    for klass in skip:
        default_classes.remove(klass)

    for klass in default_classes:
        opener.add_handler(klass())

    for h in handlers:
        if isinstance(h, type):
            h = h()
        opener.add_handler(h)
    return opener

class BaseHandler:
    handler_order = 500

    def add_parent(self, parent):
        self.parent = parent

    def close(self):
        # Only exists for backwards compatibility
        pass

    def __lt__(self, other):
        if not hasattr(other, "handler_order"):
            # Try to preserve the old behavior of having custom classes
            # inserted after default ones (works only for custom user
            # classes which are not aware of handler_order).
            return True
        return self.handler_order < other.handler_order


class HTTPErrorProcessor(BaseHandler):
    """Process HTTP error responses."""
    handler_order = 1000  # after all other processing

    def http_response(self, request, response):
        code, msg, hdrs = response.code, response.msg, response.info()

        # According to RFC 2616, "2xx" code indicates that the client's
        # request was successfully received, understood, and accepted.
        if not (200 <= code < 300):
            response = self.parent.error(
                'http', request, response, code, msg, hdrs)

        return response

    https_response = http_response

class HTTPDefaultErrorHandler(BaseHandler):
    def http_error_default(self, req, fp, code, msg, hdrs):
        raise HTTPError(req.full_url, code, msg, hdrs, fp)

class HTTPRedirectHandler(BaseHandler):
    # maximum number of redirections to any single URL
    # this is needed because of the state that cookies introduce
    max_repeats = 4
    # maximum total number of redirections (regardless of URL) before
    # assuming we're in a loop
    max_redirections = 10

    def redirect_request(self, req, fp, code, msg, headers, newurl):
        """Return a Request or None in response to a redirect.

        This is called by the http_error_30x methods when a
        redirection response is received.  If a redirection should
        take place, return a new Request to allow http_error_30x to
        perform the redirect.  Otherwise, raise HTTPError if no-one
        else should try to handle this url.  Return None if you can't
        but another Handler might.
        """
        m = req.get_method()
        if (not (code in (301, 302, 303, 307, 308) and m in ("GET", "HEAD")
            or code in (301, 302, 303) and m == "POST")):
            raise HTTPError(req.full_url, code, msg, headers, fp)

        # Strictly (according to RFC 2616), 301 or 302 in response to
        # a POST MUST NOT cause a redirection without confirmation
        # from the user (of urllib.request, in this case).  In practice,
        # essentially all clients do redirect in this case, so we do
        # the same.

        # Be conciliant with URIs containing a space.  This is mainly
        # redundant with the more complete encoding done in http_error_302(),
        # but it is kept for compatibility with other callers.
        newurl = newurl.replace(' ', '%20')

        CONTENT_HEADERS = ("content-length", "content-type")
        newheaders = {k: v for k, v in req.headers.items()
                      if k.lower() not in CONTENT_HEADERS}
        return Request(newurl,
                       method="HEAD" if m == "HEAD" else "GET",
                       headers=newheaders,
                       origin_req_host=req.origin_req_host,
                       unverifiable=True)

    # Implementation note: To avoid the server sending us into an
    # infinite loop, the request object needs to track what URLs we
    # have already seen.  Do this by adding a handler-specific
    # attribute to the Request object.
    def http_error_302(self, req, fp, code, msg, headers):
        # Some servers (incorrectly) return multiple Location headers
        # (so probably same goes for URI).  Use first header.
        if "location" in headers:
            newurl = headers["location"]
        elif "uri" in headers:
            newurl = headers["uri"]
        else:
            return

        # fix a possible malformed URL
        urlparts = urlparse(newurl)

        # For security reasons we don't allow redirection to anything other
        # than http, https or ftp.

        if urlparts.scheme not in ('http', 'https', 'ftp', ''):
            raise HTTPError(
                newurl, code,
                "%s - Redirection to url '%s' is not allowed" % (msg, newurl),
                headers, fp)

        if not urlparts.path and urlparts.netloc:
            urlparts = list(urlparts)
            urlparts[2] = "/"
        newurl = urlunparse(urlparts)

        # http.client.parse_headers() decodes as ISO-8859-1.  Recover the
        # original bytes and percent-encode non-ASCII bytes, and any special
        # characters such as the space.
        newurl = quote(
            newurl, encoding="iso-8859-1", safe=string.punctuation)
        newurl = urljoin(req.full_url, newurl)

        # XXX Probably want to forget about the state of the current
        # request, although that might interact poorly with other
        # handlers that also use handler-specific request attributes
        new = self.redirect_request(req, fp, code, msg, headers, newurl)
        if new is None:
            return

        # loop detection
        # .redirect_dict has a key url if url was previously visited.
        if hasattr(req, 'redirect_dict'):
            visited = new.redirect_dict = req.redirect_dict
            if (visited.get(newurl, 0) >= self.max_repeats or
                len(visited) >= self.max_redirections):
                raise HTTPError(req.full_url, code,
                                self.inf_msg + msg, headers, fp)
        else:
            visited = new.redirect_dict = req.redirect_dict = {}
        visited[newurl] = visited.get(newurl, 0) + 1

        # Don't close the fp until we are sure that we won't use it
        # with HTTPError.
        fp.read()
        fp.close()

        return self.parent.open(new, timeout=req.timeout)

    http_error_301 = http_error_303 = http_error_307 = http_error_308 = http_error_302

    inf_msg = "The HTTP server returned a redirect error that would " \
              "lead to an infinite loop.\n" \
              "The last 30x error message was:\n"


def _parse_proxy(proxy):
    """Return (scheme, user, password, host/port) given a URL or an authority.

    If a URL is supplied, it must have an authority (host:port) component.
    According to RFC 3986, having an authority component means the URL must
    have two slashes after the scheme.
    """
    scheme, r_scheme = _splittype(proxy)
    if not r_scheme.startswith("/"):
        # authority
        scheme = None
        authority = proxy
    else:
        # URL
        if not r_scheme.startswith("//"):
            raise ValueError("proxy URL with no authority: %r" % proxy)
        # We have an authority, so for RFC 3986-compliant URLs (by ss 3.
        # and 3.3.), path is empty or starts with '/'
        if '@' in r_scheme:
            host_separator = r_scheme.find('@')
            end = r_scheme.find("/", host_separator)
        else:
            end = r_scheme.find("/", 2)
        if end == -1:
            end = None
        authority = r_scheme[2:end]
    userinfo, hostport = _splituser(authority)
    if userinfo is not None:
        user, password = _splitpasswd(userinfo)
    else:
        user = password = None
    return scheme, user, password, hostport

class ProxyHandler(BaseHandler):
    # Proxies must be in front
    handler_order = 100

    def __init__(self, proxies=None):
        if proxies is None:
            proxies = getproxies()
        assert hasattr(proxies, 'keys'), "proxies must be a mapping"
        self.proxies = proxies
        for type, url in proxies.items():
            type = type.lower()
            setattr(self, '%s_open' % type,
                    lambda r, proxy=url, type=type, meth=self.proxy_open:
                        meth(r, proxy, type))

    def proxy_open(self, req, proxy, type):
        orig_type = req.type
        proxy_type, user, password, hostport = _parse_proxy(proxy)
        if proxy_type is None:
            proxy_type = orig_type

        if req.host and proxy_bypass(req.host):
            return None

        if user and password:
            user_pass = '%s:%s' % (unquote(user),
                                   unquote(password))
            creds = base64.b64encode(user_pass.encode()).decode("ascii")
            req.add_header('Proxy-authorization', 'Basic ' + creds)
        hostport = unquote(hostport)
        req.set_proxy(hostport, proxy_type)
        if orig_type == proxy_type or orig_type == 'https':
            # let other handlers take care of it
            return None
        else:
            # need to start over, because the other handlers don't
            # grok the proxy's URL type
            # e.g. if we have a constructor arg proxies like so:
            # {'http': 'ftp://proxy.example.com'}, we may end up turning
            # a request for http://acme.example.com/a into one for
            # ftp://proxy.example.com/a
            return self.parent.open(req, timeout=req.timeout)

class HTTPPasswordMgr:

    def __init__(self):
        self.passwd = {}

    def add_password(self, realm, uri, user, passwd):
        # uri could be a single URI or a sequence
        if isinstance(uri, str):
            uri = [uri]
        if realm not in self.passwd:
            self.passwd[realm] = {}
        for default_port in True, False:
            reduced_uri = tuple(
                self.reduce_uri(u, default_port) for u in uri)
            self.passwd[realm][reduced_uri] = (user, passwd)

    def find_user_password(self, realm, authuri):
        domains = self.passwd.get(realm, {})
        for default_port in True, False:
            reduced_authuri = self.reduce_uri(authuri, default_port)
            for uris, authinfo in domains.items():
                for uri in uris:
                    if self.is_suburi(uri, reduced_authuri):
                        return authinfo
        return None, None

    def reduce_uri(self, uri, default_port=True):
        """Accept authority or URI and extract only the authority and path."""
        # note HTTP URLs do not have a userinfo component
        parts = urlsplit(uri)
        if parts[1]:
            # URI
            scheme = parts[0]
            authority = parts[1]
            path = parts[2] or '/'
        else:
            # host or host:port
            scheme = None
            authority = uri
            path = '/'
        host, port = _splitport(authority)
        if default_port and port is None and scheme is not None:
            dport = {"http": 80,
                     "https": 443,
                     }.get(scheme)
            if dport is not None:
                authority = "%s:%d" % (host, dport)
        return authority, path

    def is_suburi(self, base, test):
        """Check if test is below base in a URI tree

        Both args must be URIs in reduced form.
        """
        if base == test:
            return True
        if base[0] != test[0]:
            return False
        prefix = base[1]
        if prefix[-1:] != '/':
            prefix += '/'
        return test[1].startswith(prefix)


class HTTPPasswordMgrWithDefaultRealm(HTTPPasswordMgr):

    def find_user_password(self, realm, authuri):
        user, password = HTTPPasswordMgr.find_user_password(self, realm,
                                                            authuri)
        if user is not None:
            return user, password
        return HTTPPasswordMgr.find_user_password(self, None, authuri)


class HTTPPasswordMgrWithPriorAuth(HTTPPasswordMgrWithDefaultRealm):

    def __init__(self):
        self.authenticated = {}
        super().__init__()

    def add_password(self, realm, uri, user, passwd, is_authenticated=False):
        self.update_authenticated(uri, is_authenticated)
        # Add a default for prior auth requests
        if realm is not None:
            super().add_password(None, uri, user, passwd)
        super().add_password(realm, uri, user, passwd)

    def update_authenticated(self, uri, is_authenticated=False):
        # uri could be a single URI or a sequence
        if isinstance(uri, str):
            uri = [uri]

        for default_port in True, False:
            for u in uri:
                reduced_uri = self.reduce_uri(u, default_port)
                self.authenticated[reduced_uri] = is_authenticated

    def is_authenticated(self, authuri):
        for default_port in True, False:
            reduced_authuri = self.reduce_uri(authuri, default_port)
            for uri in self.authenticated:
                if self.is_suburi(uri, reduced_authuri):
                    return self.authenticated[uri]


class AbstractBasicAuthHandler:

    # XXX this allows for multiple auth-schemes, but will stupidly pick
    # the last one with a realm specified.

    # allow for double- and single-quoted realm values
    # (single quotes are a violation of the RFC, but appear in the wild)
    rx = re.compile('(?:^|,)'   # start of the string or ','
                    '[ \t]*'    # optional whitespaces
                    '([^ \t,]+)' # scheme like "Basic"
                    '[ \t]+'    # mandatory whitespaces
                    # realm=xxx
                    # realm='xxx'
                    # realm="xxx"
                    'realm=(["\']?)([^"\']*)\\2',
                    re.I)

    # XXX could pre-emptively send auth info already accepted (RFC 2617,
    # end of section 2, and section 1.2 immediately after "credentials"
    # production).

    def __init__(self, password_mgr=None):
        if password_mgr is None:
            password_mgr = HTTPPasswordMgr()
        self.passwd = password_mgr
        self.add_password = self.passwd.add_password

    def _parse_realm(self, header):
        # parse WWW-Authenticate header: accept multiple challenges per header
        found_challenge = False
        for mo in AbstractBasicAuthHandler.rx.finditer(header):
            scheme, quote, realm = mo.groups()
            if quote not in ['"', "'"]:
                warnings.warn("Basic Auth Realm was unquoted",
                              UserWarning, 3)

            yield (scheme, realm)

            found_challenge = True

        if not found_challenge:
            if header:
                scheme = header.split()[0]
            else:
                scheme = ''
            yield (scheme, None)

    def http_error_auth_reqed(self, authreq, host, req, headers):
        # host may be an authority (without userinfo) or a URL with an
        # authority
        headers = headers.get_all(authreq)
        if not headers:
            # no header found
            return

        unsupported = None
        for header in headers:
            for scheme, realm in self._parse_realm(header):
                if scheme.lower() != 'basic':
                    unsupported = scheme
                    continue

                if realm is not None:
                    # Use the first matching Basic challenge.
                    # Ignore following challenges even if they use the Basic
                    # scheme.
                    return self.retry_http_basic_auth(host, req, realm)

        if unsupported is not None:
            raise ValueError("AbstractBasicAuthHandler does not "
                             "support the following scheme: %r"
                             % (scheme,))

    def retry_http_basic_auth(self, host, req, realm):
        user, pw = self.passwd.find_user_password(realm, host)
        if pw is not None:
            raw = "%s:%s" % (user, pw)
            auth = "Basic " + base64.b64encode(raw.encode()).decode("ascii")
            if req.get_header(self.auth_header, None) == auth:
                return None
            req.add_unredirected_header(self.auth_header, auth)
            return self.parent.open(req, timeout=req.timeout)
        else:
            return None

    def http_request(self, req):
        if (not hasattr(self.passwd, 'is_authenticated') or
           not self.passwd.is_authenticated(req.full_url)):
            return req

        if not req.has_header('Authorization'):
            user, passwd = self.passwd.find_user_password(None, req.full_url)
            credentials = '{0}:{1}'.format(user, passwd).encode()
            auth_str = base64.standard_b64encode(credentials).decode()
            req.add_unredirected_header('Authorization',
                                        'Basic {}'.format(auth_str.strip()))
        return req

    def http_response(self, req, response):
        if hasattr(self.passwd, 'is_authenticated'):
            if 200 <= response.code < 300:
                self.passwd.update_authenticated(req.full_url, True)
            else:
                self.passwd.update_authenticated(req.full_url, False)
        return response

    https_request = http_request
    https_response = http_response


class HTTPBasicAuthHandler(AbstractBasicAuthHandler, BaseHandler):

    auth_header = 'Authorization'

    def http_error_401(self, req, fp, code, msg, headers):
        url = req.full_url
        response = self.http_error_auth_reqed('www-authenticate',
                                          url, req, headers)
        return response


class ProxyBasicAuthHandler(AbstractBasicAuthHandler, BaseHandler):

    auth_header = 'Proxy-authorization'

    def http_error_407(self, req, fp, code, msg, headers):
        # http_error_auth_reqed requires that there is no userinfo component in
        # authority.  Assume there isn't one, since urllib.request does not (and
        # should not, RFC 3986 s. 3.2.1) support requests for URLs containing
        # userinfo.
        authority = req.host
        response = self.http_error_auth_reqed('proxy-authenticate',
                                          authority, req, headers)
        return response


# Return n random bytes.
_randombytes = os.urandom


class AbstractDigestAuthHandler:
    # Digest authentication is specified in RFC 2617.

    # XXX The client does not inspect the Authentication-Info header
    # in a successful response.

    # XXX It should be possible to test this implementation against
    # a mock server that just generates a static set of challenges.

    # XXX qop="auth-int" supports is shaky

    def __init__(self, passwd=None):
        if passwd is None:
            passwd = HTTPPasswordMgr()
        self.passwd = passwd
        self.add_password = self.passwd.add_password
        self.retried = 0
        self.nonce_count = 0
        self.last_nonce = None

    def reset_retry_count(self):
        self.retried = 0

    def http_error_auth_reqed(self, auth_header, host, req, headers):
        authreq = headers.get(auth_header, None)
        if self.retried > 5:
            # Don't fail endlessly - if we failed once, we'll probably
            # fail a second time. Hm. Unless the Password Manager is
            # prompting for the information. Crap. This isn't great
            # but it's better than the current 'repeat until recursion
            # depth exceeded' approach <wink>
            raise HTTPError(req.full_url, 401, "digest auth failed",
                            headers, None)
        else:
            self.retried += 1
        if authreq:
            scheme = authreq.split()[0]
            if scheme.lower() == 'digest':
                return self.retry_http_digest_auth(req, authreq)
            elif scheme.lower() != 'basic':
                raise ValueError("AbstractDigestAuthHandler does not support"
                                 " the following scheme: '%s'" % scheme)

    def retry_http_digest_auth(self, req, auth):
        token, challenge = auth.split(' ', 1)
        chal = parse_keqv_list(filter(None, parse_http_list(challenge)))
        auth = self.get_authorization(req, chal)
        if auth:
            auth_val = 'Digest %s' % auth
            if req.headers.get(self.auth_header, None) == auth_val:
                return None
            req.add_unredirected_header(self.auth_header, auth_val)
            resp = self.parent.open(req, timeout=req.timeout)
            return resp

    def get_cnonce(self, nonce):
        # The cnonce-value is an opaque
        # quoted string value provided by the client and used by both client
        # and server to avoid chosen plaintext attacks, to provide mutual
        # authentication, and to provide some message integrity protection.
        # This isn't a fabulous effort, but it's probably Good Enough.
        s = "%s:%s:%s:" % (self.nonce_count, nonce, time.ctime())
        b = s.encode("ascii") + _randombytes(8)
        dig = hashlib.sha1(b).hexdigest()
        return dig[:16]

    def get_authorization(self, req, chal):
        try:
            realm = chal['realm']
            nonce = chal['nonce']
            qop = chal.get('qop')
            algorithm = chal.get('algorithm', 'MD5')
            # mod_digest doesn't send an opaque, even though it isn't
            # supposed to be optional
            opaque = chal.get('opaque', None)
        except KeyError:
            return None

        H, KD = self.get_algorithm_impls(algorithm)
        if H is None:
            return None

        user, pw = self.passwd.find_user_password(realm, req.full_url)
        if user is None:
            return None

        # XXX not implemented yet
        if req.data is not None:
            entdig = self.get_entity_digest(req.data, chal)
        else:
            entdig = None

        A1 = "%s:%s:%s" % (user, realm, pw)
        A2 = "%s:%s" % (req.get_method(),
                        # XXX selector: what about proxies and full urls
                        req.selector)
        # NOTE: As per  RFC 2617, when server sends "auth,auth-int", the client could use either `auth`
        #     or `auth-int` to the response back. we use `auth` to send the response back.
        if qop is None:
            respdig = KD(H(A1), "%s:%s" % (nonce, H(A2)))
        elif 'auth' in qop.split(','):
            if nonce == self.last_nonce:
                self.nonce_count += 1
            else:
                self.nonce_count = 1
                self.last_nonce = nonce
            ncvalue = '%08x' % self.nonce_count
            cnonce = self.get_cnonce(nonce)
            noncebit = "%s:%s:%s:%s:%s" % (nonce, ncvalue, cnonce, 'auth', H(A2))
            respdig = KD(H(A1), noncebit)
        else:
            # XXX handle auth-int.
            raise URLError("qop '%s' is not supported." % qop)

        # XXX should the partial digests be encoded too?

        base = 'username="%s", realm="%s", nonce="%s", uri="%s", ' \
               'response="%s"' % (user, realm, nonce, req.selector,
                                  respdig)
        if opaque:
            base += ', opaque="%s"' % opaque
        if entdig:
            base += ', digest="%s"' % entdig
        base += ', algorithm="%s"' % algorithm
        if qop:
            base += ', qop=auth, nc=%s, cnonce="%s"' % (ncvalue, cnonce)
        return base

    def get_algorithm_impls(self, algorithm):
        # lambdas assume digest modules are imported at the top level
        if algorithm == 'MD5':
            H = lambda x: hashlib.md5(x.encode("ascii")).hexdigest()
        elif algorithm == 'SHA':
            H = lambda x: hashlib.sha1(x.encode("ascii")).hexdigest()
        # XXX MD5-sess
        else:
            raise ValueError("Unsupported digest authentication "
                             "algorithm %r" % algorithm)
        KD = lambda s, d: H("%s:%s" % (s, d))
        return H, KD

    def get_entity_digest(self, data, chal):
        # XXX not implemented yet
        return None


class HTTPDigestAuthHandler(BaseHandler, AbstractDigestAuthHandler):
    """An authentication protocol defined by RFC 2069

    Digest authentication improves on basic authentication because it
    does not transmit passwords in the clear.
    """

    auth_header = 'Authorization'
    handler_order = 490  # before Basic auth

    def http_error_401(self, req, fp, code, msg, headers):
        host = urlparse(req.full_url)[1]
        retry = self.http_error_auth_reqed('www-authenticate',
                                           host, req, headers)
        self.reset_retry_count()
        return retry


class ProxyDigestAuthHandler(BaseHandler, AbstractDigestAuthHandler):

    auth_header = 'Proxy-Authorization'
    handler_order = 490  # before Basic auth

    def http_error_407(self, req, fp, code, msg, headers):
        host = req.host
        retry = self.http_error_auth_reqed('proxy-authenticate',
                                           host, req, headers)
        self.reset_retry_count()
        return retry

class AbstractHTTPHandler(BaseHandler):

    def __init__(self, debuglevel=None):
        self._debuglevel = debuglevel if debuglevel is not None else http.client.HTTPConnection.debuglevel

    def set_http_debuglevel(self, level):
        self._debuglevel = level

    def _get_content_length(self, request):
        return http.client.HTTPConnection._get_content_length(
            request.data,
            request.get_method())

    def do_request_(self, request):
        host = request.host
        if not host:
            raise URLError('no host given')

        if request.data is not None:  # POST
            data = request.data
            if isinstance(data, str):
                msg = "POST data should be bytes, an iterable of bytes, " \
                      "or a file object. It cannot be of type str."
                raise TypeError(msg)
            if not request.has_header('Content-type'):
                request.add_unredirected_header(
                    'Content-type',
                    'application/x-www-form-urlencoded')
            if (not request.has_header('Content-length')
                    and not request.has_header('Transfer-encoding')):
                content_length = self._get_content_length(request)
                if content_length is not None:
                    request.add_unredirected_header(
                            'Content-length', str(content_length))
                else:
                    request.add_unredirected_header(
                            'Transfer-encoding', 'chunked')

        sel_host = host
        if request.has_proxy():
            scheme, sel = _splittype(request.selector)
            sel_host, sel_path = _splithost(sel)
        if not request.has_header('Host'):
            request.add_unredirected_header('Host', sel_host)
        for name, value in self.parent.addheaders:
            name = name.capitalize()
            if not request.has_header(name):
                request.add_unredirected_header(name, value)

        return request

    def do_open(self, http_class, req, **http_conn_args):
        """Return an HTTPResponse object for the request, using http_class.

        http_class must implement the HTTPConnection API from http.client.
        """
        host = req.host
        if not host:
            raise URLError('no host given')

        # will parse host:port
        h = http_class(host, timeout=req.timeout, **http_conn_args)
        h.set_debuglevel(self._debuglevel)

        headers = dict(req.unredirected_hdrs)
        headers.update({k: v for k, v in req.headers.items()
                        if k not in headers})

        # TODO(jhylton): Should this be redesigned to handle
        # persistent connections?

        # We want to make an HTTP/1.1 request, but the addinfourl
        # class isn't prepared to deal with a persistent connection.
        # It will try to read all remaining data from the socket,
        # which will block while the server waits for the next request.
        # So make sure the connection gets closed after the (only)
        # request.
        headers["Connection"] = "close"
        headers = {name.title(): val for name, val in headers.items()}

        if req._tunnel_host:
            tunnel_headers = {}
            proxy_auth_hdr = "Proxy-Authorization"
            if proxy_auth_hdr in headers:
                tunnel_headers[proxy_auth_hdr] = headers[proxy_auth_hdr]
                # Proxy-Authorization should not be sent to origin
                # server.
                del headers[proxy_auth_hdr]
            h.set_tunnel(req._tunnel_host, headers=tunnel_headers)

        try:
            try:
                h.request(req.get_method(), req.selector, req.data, headers,
                          encode_chunked=req.has_header('Transfer-encoding'))
            except OSError as err: # timeout error
                raise URLError(err)
            r = h.getresponse()
        except:
            h.close()
            raise

        # If the server does not send us a 'Connection: close' header,
        # HTTPConnection assumes the socket should be left open. Manually
        # mark the socket to be closed when this response object goes away.
        if h.sock:
            h.sock.close()
            h.sock = None

        r.url = req.get_full_url()
        # This line replaces the .msg attribute of the HTTPResponse
        # with .headers, because urllib clients expect the response to
        # have the reason in .msg.  It would be good to mark this
        # attribute is deprecated and get then to use info() or
        # .headers.
        r.msg = r.reason
        return r


class HTTPHandler(AbstractHTTPHandler):

    def http_open(self, req):
        return self.do_open(http.client.HTTPConnection, req)

    http_request = AbstractHTTPHandler.do_request_

if hasattr(http.client, 'HTTPSConnection'):

    class HTTPSHandler(AbstractHTTPHandler):

        def __init__(self, debuglevel=None, context=None, check_hostname=None):
            debuglevel = debuglevel if debuglevel is not None else http.client.HTTPSConnection.debuglevel
            AbstractHTTPHandler.__init__(self, debuglevel)
            if context is None:
                http_version = http.client.HTTPSConnection._http_vsn
                context = http.client._create_https_context(http_version)
            if check_hostname is not None:
                context.check_hostname = check_hostname
            self._context = context

        def https_open(self, req):
            return self.do_open(http.client.HTTPSConnection, req,
                                context=self._context)

        https_request = AbstractHTTPHandler.do_request_

    __all__.append('HTTPSHandler')

class HTTPCookieProcessor(BaseHandler):
    def __init__(self, cookiejar=None):
        import http.cookiejar
        if cookiejar is None:
            cookiejar = http.cookiejar.CookieJar()
        self.cookiejar = cookiejar

    def http_request(self, request):
        self.cookiejar.add_cookie_header(request)
        return request

    def http_response(self, request, response):
        self.cookiejar.extract_cookies(response, request)
        return response

    https_request = http_request
    https_response = http_response

class UnknownHandler(BaseHandler):
    def unknown_open(self, req):
        type = req.type
        raise URLError('unknown url type: %s' % type)

def parse_keqv_list(l):
    """Parse list of key=value strings where keys are not duplicated."""
    parsed = {}
    for elt in l:
        k, v = elt.split('=', 1)
        if v[0] == '"' and v[-1] == '"':
            v = v[1:-1]
        parsed[k] = v
    return parsed

def parse_http_list(s):
    """Parse lists as described by RFC 2068 Section 2.

    In particular, parse comma-separated lists where the elements of
    the list may include quoted-strings.  A quoted-string could
    contain a comma.  A non-quoted string could have quotes in the
    middle.  Neither commas nor quotes count if they are escaped.
    Only double-quotes count, not single-quotes.
    """
    res = []
    part = ''

    escape = quote = False
    for cur in s:
        if escape:
            part += cur
            escape = False
            continue
        if quote:
            if cur == '\\':
                escape = True
                continue
            elif cur == '"':
                quote = False
            part += cur
            continue

        if cur == ',':
            res.append(part)
            part = ''
            continue

        if cur == '"':
            quote = True

        part += cur

    # append last part
    if part:
        res.append(part)

    return [part.strip() for part in res]

class FileHandler(BaseHandler):
    # Use local file or FTP depending on form of URL
    def file_open(self, req):
        url = req.selector
        if url[:2] == '//' and url[2:3] != '/' and (req.host and
                req.host != 'localhost'):
            if not req.host in self.get_names():
                raise URLError("file:// scheme is supported only on localhost")
        else:
            return self.open_local_file(req)

    # names for the localhost
    names = None
    def get_names(self):
        if FileHandler.names is None:
            try:
                FileHandler.names = tuple(
                    socket.gethostbyname_ex('localhost')[2] +
                    socket.gethostbyname_ex(socket.gethostname())[2])
            except socket.gaierror:
                FileHandler.names = (socket.gethostbyname('localhost'),)
        return FileHandler.names

    # not entirely sure what the rules are here
    def open_local_file(self, req):
        import email.utils
        import mimetypes
        host = req.host
        filename = req.selector
        localfile = url2pathname(filename)
        try:
            stats = os.stat(localfile)
            size = stats.st_size
            modified = email.utils.formatdate(stats.st_mtime, usegmt=True)
            mtype = mimetypes.guess_type(filename)[0]
            headers = email.message_from_string(
                'Content-type: %s\nContent-length: %d\nLast-modified: %s\n' %
                (mtype or 'text/plain', size, modified))
            if host:
                host, port = _splitport(host)
            if not host or \
                (not port and _safe_gethostbyname(host) in self.get_names()):
                if host:
                    origurl = 'file://' + host + filename
                else:
                    origurl = 'file://' + filename
                return addinfourl(open(localfile, 'rb'), headers, origurl)
        except OSError as exp:
            raise URLError(exp)
        raise URLError('file not on local host')

def _safe_gethostbyname(host):
    try:
        return socket.gethostbyname(host)
    except socket.gaierror:
        return None

class FTPHandler(BaseHandler):
    def ftp_open(self, req):
        import ftplib
        import mimetypes
        host = req.host
        if not host:
            raise URLError('ftp error: no host given')
        host, port = _splitport(host)
        if port is None:
            port = ftplib.FTP_PORT
        else:
            port = int(port)

        # username/password handling
        user, host = _splituser(host)
        if user:
            user, passwd = _splitpasswd(user)
        else:
            passwd = None
        host = unquote(host)
        user = user or ''
        passwd = passwd or ''

        try:
            host = socket.gethostbyname(host)
        except OSError as msg:
            raise URLError(msg)
        path, attrs = _splitattr(req.selector)
        dirs = path.split('/')
        dirs = list(map(unquote, dirs))
        dirs, file = dirs[:-1], dirs[-1]
        if dirs and not dirs[0]:
            dirs = dirs[1:]
        try:
            fw = self.connect_ftp(user, passwd, host, port, dirs, req.timeout)
            type = file and 'I' or 'D'
            for attr in attrs:
                attr, value = _splitvalue(attr)
                if attr.lower() == 'type' and \
                   value in ('a', 'A', 'i', 'I', 'd', 'D'):
                    type = value.upper()
            fp, retrlen = fw.retrfile(file, type)
            headers = ""
            mtype = mimetypes.guess_type(req.full_url)[0]
            if mtype:
                headers += "Content-type: %s\n" % mtype
            if retrlen is not None and retrlen >= 0:
                headers += "Content-length: %d\n" % retrlen
            headers = email.message_from_string(headers)
            return addinfourl(fp, headers, req.full_url)
        except ftplib.all_errors as exp:
            raise URLError(exp) from exp

    def connect_ftp(self, user, passwd, host, port, dirs, timeout):
        return ftpwrapper(user, passwd, host, port, dirs, timeout,
                          persistent=False)

class CacheFTPHandler(FTPHandler):
    # XXX would be nice to have pluggable cache strategies
    # XXX this stuff is definitely not thread safe
    def __init__(self):
        self.cache = {}
        self.timeout = {}
        self.soonest = 0
        self.delay = 60
        self.max_conns = 16

    def setTimeout(self, t):
        self.delay = t

    def setMaxConns(self, m):
        self.max_conns = m

    def connect_ftp(self, user, passwd, host, port, dirs, timeout):
        key = user, host, port, '/'.join(dirs), timeout
        if key in self.cache:
            self.timeout[key] = time.time() + self.delay
        else:
            self.cache[key] = ftpwrapper(user, passwd, host, port,
                                         dirs, timeout)
            self.timeout[key] = time.time() + self.delay
        self.check_cache()
        return self.cache[key]

    def check_cache(self):
        # first check for old ones
        t = time.time()
        if self.soonest <= t:
            for k, v in list(self.timeout.items()):
                if v < t:
                    self.cache[k].close()
                    del self.cache[k]
                    del self.timeout[k]
        self.soonest = min(list(self.timeout.values()))

        # then check the size
        if len(self.cache) == self.max_conns:
            for k, v in list(self.timeout.items()):
                if v == self.soonest:
                    del self.cache[k]
                    del self.timeout[k]
                    break
            self.soonest = min(list(self.timeout.values()))

    def clear_cache(self):
        for conn in self.cache.values():
            conn.close()
        self.cache.clear()
        self.timeout.clear()

class DataHandler(BaseHandler):
    def data_open(self, req):
        # data URLs as specified in RFC 2397.
        #
        # ignores POSTed data
        #
        # syntax:
        # dataurl   := "data:" [ mediatype ] [ ";base64" ] "," data
        # mediatype := [ type "/" subtype ] *( ";" parameter )
        # data      := *urlchar
        # parameter := attribute "=" value
        url = req.full_url

        scheme, data = url.split(":",1)
        mediatype, data = data.split(",",1)

        # even base64 encoded data URLs might be quoted so unquote in any case:
        data = unquote_to_bytes(data)
        if mediatype.endswith(";base64"):
            data = base64.decodebytes(data)
            mediatype = mediatype[:-7]

        if not mediatype:
            mediatype = "text/plain;charset=US-ASCII"

        headers = email.message_from_string("Content-type: %s\nContent-length: %d\n" %
            (mediatype, len(data)))

        return addinfourl(io.BytesIO(data), headers, url)


# Code move from the old urllib module

MAXFTPCACHE = 10        # Trim the ftp cache beyond this size

# Helper for non-unix systems
if os.name == 'nt':
    from nturl2path import url2pathname, pathname2url
else:
    def url2pathname(pathname):
        """OS-specific conversion from a relative URL of the 'file' scheme
        to a file system path; not recommended for general use."""
        if pathname[:3] == '///':
            # URL has an empty authority section, so the path begins on the
            # third character.
            pathname = pathname[2:]
        elif pathname[:12] == '//localhost/':
            # Skip past 'localhost' authority.
            pathname = pathname[11:]
        encoding = sys.getfilesystemencoding()
        errors = sys.getfilesystemencodeerrors()
        return unquote(pathname, encoding=encoding, errors=errors)

    def pathname2url(pathname):
        """OS-specific conversion from a file system path to a relative URL
        of the 'file' scheme; not recommended for general use."""
        if pathname[:2] == '//':
            # Add explicitly empty authority to avoid interpreting the path
            # as authority.
            pathname = '//' + pathname
        encoding = sys.getfilesystemencoding()
        errors = sys.getfilesystemencodeerrors()
        return quote(pathname, encoding=encoding, errors=errors)


ftpcache = {}


class URLopener:
    """Class to open URLs.
    This is a class rather than just a subroutine because we may need
    more than one set of global protocol-specific options.
    Note -- this is a base class for those who don't want the
    automatic handling of errors type 302 (relocated) and 401
    (authorization needed)."""

    __tempfiles = None

    version = "Python-urllib/%s" % __version__

    # Constructor
    def __init__(self, proxies=None, **x509):
        msg = "%(class)s style of invoking requests is deprecated. " \
              "Use newer urlopen functions/methods" % {'class': self.__class__.__name__}
        warnings.warn(msg, DeprecationWarning, stacklevel=3)
        if proxies is None:
            proxies = getproxies()
        assert hasattr(proxies, 'keys'), "proxies must be a mapping"
        self.proxies = proxies
        self.key_file = x509.get('key_file')
        self.cert_file = x509.get('cert_file')
        self.addheaders = [('User-Agent', self.version), ('Accept', '*/*')]
        self.__tempfiles = []
        self.__unlink = os.unlink # See cleanup()
        self.tempcache = None
        # Undocumented feature: if you assign {} to tempcache,
        # it is used to cache files retrieved with
        # self.retrieve().  This is not enabled by default
        # since it does not work for changing documents (and I
        # haven't got the logic to check expiration headers
        # yet).
        self.ftpcache = ftpcache
        # Undocumented feature: you can use a different
        # ftp cache by assigning to the .ftpcache member;
        # in case you want logically independent URL openers
        # XXX This is not threadsafe.  Bah.

    def __del__(self):
        self.close()

    def close(self):
        self.cleanup()

    def cleanup(self):
        # This code sometimes runs when the rest of this module
        # has already been deleted, so it can't use any globals
        # or import anything.
        if self.__tempfiles:
            for file in self.__tempfiles:
                try:
                    self.__unlink(file)
                except OSError:
                    pass
            del self.__tempfiles[:]
        if self.tempcache:
            self.tempcache.clear()

    def addheader(self, *args):
        """Add a header to be used by the HTTP interface only
        e.g. u.addheader('Accept', 'sound/basic')"""
        self.addheaders.append(args)

    # External interface
    def open(self, fullurl, data=None):
        """Use URLopener().open(file) instead of open(file, 'r')."""
        fullurl = unwrap(_to_bytes(fullurl))
        fullurl = quote(fullurl, safe="%/:=&?~#+!$,;'@()*[]|")
        if self.tempcache and fullurl in self.tempcache:
            filename, headers = self.tempcache[fullurl]
            fp = open(filename, 'rb')
            return addinfourl(fp, headers, fullurl)
        urltype, url = _splittype(fullurl)
        if not urltype:
            urltype = 'file'
        if urltype in self.proxies:
            proxy = self.proxies[urltype]
            urltype, proxyhost = _splittype(proxy)
            host, selector = _splithost(proxyhost)
            url = (host, fullurl) # Signal special case to open_*()
        else:
            proxy = None
        name = 'open_' + urltype
        self.type = urltype
        name = name.replace('-', '_')
        if not hasattr(self, name) or name == 'open_local_file':
            if proxy:
                return self.open_unknown_proxy(proxy, fullurl, data)
            else:
                return self.open_unknown(fullurl, data)
        try:
            if data is None:
                return getattr(self, name)(url)
            else:
                return getattr(self, name)(url, data)
        except (HTTPError, URLError):
            raise
        except OSError as msg:
            raise OSError('socket error', msg) from msg

    def open_unknown(self, fullurl, data=None):
        """Overridable interface to open unknown URL type."""
        type, url = _splittype(fullurl)
        raise OSError('url error', 'unknown url type', type)

    def open_unknown_proxy(self, proxy, fullurl, data=None):
        """Overridable interface to open unknown URL type."""
        type, url = _splittype(fullurl)
        raise OSError('url error', 'invalid proxy for %s' % type, proxy)

    # External interface
    def retrieve(self, url, filename=None, reporthook=None, data=None):
        """retrieve(url) returns (filename, headers) for a local object
        or (tempfilename, headers) for a remote object."""
        url = unwrap(_to_bytes(url))
        if self.tempcache and url in self.tempcache:
            return self.tempcache[url]
        type, url1 = _splittype(url)
        if filename is None and (not type or type == 'file'):
            try:
                fp = self.open_local_file(url1)
                hdrs = fp.info()
                fp.close()
                return url2pathname(_splithost(url1)[1]), hdrs
            except OSError:
                pass
        fp = self.open(url, data)
        try:
            headers = fp.info()
            if filename:
                tfp = open(filename, 'wb')
            else:
                garbage, path = _splittype(url)
                garbage, path = _splithost(path or "")
                path, garbage = _splitquery(path or "")
                path, garbage = _splitattr(path or "")
                suffix = os.path.splitext(path)[1]
                (fd, filename) = tempfile.mkstemp(suffix)
                self.__tempfiles.append(filename)
                tfp = os.fdopen(fd, 'wb')
            try:
                result = filename, headers
                if self.tempcache is not None:
                    self.tempcache[url] = result
                bs = 1024*8
                size = -1
                read = 0
                blocknum = 0
                if "content-length" in headers:
                    size = int(headers["Content-Length"])
                if reporthook:
                    reporthook(blocknum, bs, size)
                while block := fp.read(bs):
                    read += len(block)
                    tfp.write(block)
                    blocknum += 1
                    if reporthook:
                        reporthook(blocknum, bs, size)
            finally:
                tfp.close()
        finally:
            fp.close()

        # raise exception if actual size does not match content-length header
        if size >= 0 and read < size:
            raise ContentTooShortError(
                "retrieval incomplete: got only %i out of %i bytes"
                % (read, size), result)

        return result

    # Each method named open_<type> knows how to open that type of URL

    def _open_generic_http(self, connection_factory, url, data):
        """Make an HTTP connection using connection_class.

        This is an internal method that should be called from
        open_http() or open_https().

        Arguments:
        - connection_factory should take a host name and return an
          HTTPConnection instance.
        - url is the url to retrieval or a host, relative-path pair.
        - data is payload for a POST request or None.
        """

        user_passwd = None
        proxy_passwd= None
        if isinstance(url, str):
            host, selector = _splithost(url)
            if host:
                user_passwd, host = _splituser(host)
                host = unquote(host)
            realhost = host
        else:
            host, selector = url
            # check whether the proxy contains authorization information
            proxy_passwd, host = _splituser(host)
            # now we proceed with the url we want to obtain
            urltype, rest = _splittype(selector)
            url = rest
            user_passwd = None
            if urltype.lower() != 'http':
                realhost = None
            else:
                realhost, rest = _splithost(rest)
                if realhost:
                    user_passwd, realhost = _splituser(realhost)
                if user_passwd:
                    selector = "%s://%s%s" % (urltype, realhost, rest)
                if proxy_bypass(realhost):
                    host = realhost

        if not host: raise OSError('http error', 'no host given')

        if proxy_passwd:
            proxy_passwd = unquote(proxy_passwd)
            proxy_auth = base64.b64encode(proxy_passwd.encode()).decode('ascii')
        else:
            proxy_auth = None

        if user_passwd:
            user_passwd = unquote(user_passwd)
            auth = base64.b64encode(user_passwd.encode()).decode('ascii')
        else:
            auth = None
        http_conn = connection_factory(host)
        headers = {}
        if proxy_auth:
            headers["Proxy-Authorization"] = "Basic %s" % proxy_auth
        if auth:
            headers["Authorization"] =  "Basic %s" % auth
        if realhost:
            headers["Host"] = realhost

        # Add Connection:close as we don't support persistent connections yet.
        # This helps in closing the socket and avoiding ResourceWarning

        headers["Connection"] = "close"

        for header, value in self.addheaders:
            headers[header] = value

        if data is not None:
            headers["Content-Type"] = "application/x-www-form-urlencoded"
            http_conn.request("POST", selector, data, headers)
        else:
            http_conn.request("GET", selector, headers=headers)

        try:
            response = http_conn.getresponse()
        except http.client.BadStatusLine:
            # something went wrong with the HTTP status line
            raise URLError("http protocol error: bad status line")

        # According to RFC 2616, "2xx" code indicates that the client's
        # request was successfully received, understood, and accepted.
        if 200 <= response.status < 300:
            return addinfourl(response, response.msg, "http:" + url,
                              response.status)
        else:
            return self.http_error(
                url, response.fp,
                response.status, response.reason, response.msg, data)

    def open_http(self, url, data=None):
        """Use HTTP protocol."""
        return self._open_generic_http(http.client.HTTPConnection, url, data)

    def http_error(self, url, fp, errcode, errmsg, headers, data=None):
        """Handle http errors.

        Derived class can override this, or provide specific handlers
        named http_error_DDD where DDD is the 3-digit error code."""
        # First check if there's a specific handler for this error
        name = 'http_error_%d' % errcode
        if hasattr(self, name):
            method = getattr(self, name)
            if data is None:
                result = method(url, fp, errcode, errmsg, headers)
            else:
                result = method(url, fp, errcode, errmsg, headers, data)
            if result: return result
        return self.http_error_default(url, fp, errcode, errmsg, headers)

    def http_error_default(self, url, fp, errcode, errmsg, headers):
        """Default error handler: close the connection and raise OSError."""
        fp.close()
        raise HTTPError(url, errcode, errmsg, headers, None)

    if _have_ssl:
        def _https_connection(self, host):
            if self.key_file or self.cert_file:
                http_version = http.client.HTTPSConnection._http_vsn
                context = http.client._create_https_context(http_version)
                context.load_cert_chain(self.cert_file, self.key_file)
                # cert and key file means the user wants to authenticate.
                # enable TLS 1.3 PHA implicitly even for custom contexts.
                if context.post_handshake_auth is not None:
                    context.post_handshake_auth = True
            else:
                context = None
            return http.client.HTTPSConnection(host, context=context)

        def open_https(self, url, data=None):
            """Use HTTPS protocol."""
            return self._open_generic_http(self._https_connection, url, data)

    def open_file(self, url):
        """Use local file or FTP depending on form of URL."""
        if not isinstance(url, str):
            raise URLError('file error: proxy support for file protocol currently not implemented')
        if url[:2] == '//' and url[2:3] != '/' and url[2:12].lower() != 'localhost/':
            raise ValueError("file:// scheme is supported only on localhost")
        else:
            return self.open_local_file(url)

    def open_local_file(self, url):
        """Use local file."""
        import email.utils
        import mimetypes
        host, file = _splithost(url)
        localname = url2pathname(file)
        try:
            stats = os.stat(localname)
        except OSError as e:
            raise URLError(e.strerror, e.filename)
        size = stats.st_size
        modified = email.utils.formatdate(stats.st_mtime, usegmt=True)
        mtype = mimetypes.guess_type(url)[0]
        headers = email.message_from_string(
            'Content-Type: %s\nContent-Length: %d\nLast-modified: %s\n' %
            (mtype or 'text/plain', size, modified))
        if not host:
            urlfile = file
            if file[:1] == '/':
                urlfile = 'file://' + file
            return addinfourl(open(localname, 'rb'), headers, urlfile)
        host, port = _splitport(host)
        if (not port
           and socket.gethostbyname(host) in ((localhost(),) + thishost())):
            urlfile = file
            if file[:1] == '/':
                urlfile = 'file://' + file
            elif file[:2] == './':
                raise ValueError("local file url may start with / or file:. Unknown url of type: %s" % url)
            return addinfourl(open(localname, 'rb'), headers, urlfile)
        raise URLError('local file error: not on local host')

    def open_ftp(self, url):
        """Use FTP protocol."""
        if not isinstance(url, str):
            raise URLError('ftp error: proxy support for ftp protocol currently not implemented')
        import mimetypes
        host, path = _splithost(url)
        if not host: raise URLError('ftp error: no host given')
        host, port = _splitport(host)
        user, host = _splituser(host)
        if user: user, passwd = _splitpasswd(user)
        else: passwd = None
        host = unquote(host)
        user = unquote(user or '')
        passwd = unquote(passwd or '')
        host = socket.gethostbyname(host)
        if not port:
            import ftplib
            port = ftplib.FTP_PORT
        else:
            port = int(port)
        path, attrs = _splitattr(path)
        path = unquote(path)
        dirs = path.split('/')
        dirs, file = dirs[:-1], dirs[-1]
        if dirs and not dirs[0]: dirs = dirs[1:]
        if dirs and not dirs[0]: dirs[0] = '/'
        key = user, host, port, '/'.join(dirs)
        # XXX thread unsafe!
        if len(self.ftpcache) > MAXFTPCACHE:
            # Prune the cache, rather arbitrarily
            for k in list(self.ftpcache):
                if k != key:
                    v = self.ftpcache[k]
                    del self.ftpcache[k]
                    v.close()
        try:
            if key not in self.ftpcache:
                self.ftpcache[key] = \
                    ftpwrapper(user, passwd, host, port, dirs)
            if not file: type = 'D'
            else: type = 'I'
            for attr in attrs:
                attr, value = _splitvalue(attr)
                if attr.lower() == 'type' and \
                   value in ('a', 'A', 'i', 'I', 'd', 'D'):
                    type = value.upper()
            (fp, retrlen) = self.ftpcache[key].retrfile(file, type)
            mtype = mimetypes.guess_type("ftp:" + url)[0]
            headers = ""
            if mtype:
                headers += "Content-Type: %s\n" % mtype
            if retrlen is not None and retrlen >= 0:
                headers += "Content-Length: %d\n" % retrlen
            headers = email.message_from_string(headers)
            return addinfourl(fp, headers, "ftp:" + url)
        except ftperrors() as exp:
            raise URLError(f'ftp error: {exp}') from exp

    def open_data(self, url, data=None):
        """Use "data" URL."""
        if not isinstance(url, str):
            raise URLError('data error: proxy support for data protocol currently not implemented')
        # ignore POSTed data
        #
        # syntax of data URLs:
        # dataurl   := "data:" [ mediatype ] [ ";base64" ] "," data
        # mediatype := [ type "/" subtype ] *( ";" parameter )
        # data      := *urlchar
        # parameter := attribute "=" value
        try:
            [type, data] = url.split(',', 1)
        except ValueError:
            raise OSError('data error', 'bad data URL')
        if not type:
            type = 'text/plain;charset=US-ASCII'
        semi = type.rfind(';')
        if semi >= 0 and '=' not in type[semi:]:
            encoding = type[semi+1:]
            type = type[:semi]
        else:
            encoding = ''
        msg = []
        msg.append('Date: %s'%time.strftime('%a, %d %b %Y %H:%M:%S GMT',
                                            time.gmtime(time.time())))
        msg.append('Content-type: %s' % type)
        if encoding == 'base64':
            # XXX is this encoding/decoding ok?
            data = base64.decodebytes(data.encode('ascii')).decode('latin-1')
        else:
            data = unquote(data)
        msg.append('Content-Length: %d' % len(data))
        msg.append('')
        msg.append(data)
        msg = '\n'.join(msg)
        headers = email.message_from_string(msg)
        f = io.StringIO(msg)
        #f.fileno = None     # needed for addinfourl
        return addinfourl(f, headers, url)


class FancyURLopener(URLopener):
    """Derived class with handlers for errors we can handle (perhaps)."""

    def __init__(self, *args, **kwargs):
        URLopener.__init__(self, *args, **kwargs)
        self.auth_cache = {}
        self.tries = 0
        self.maxtries = 10

    def http_error_default(self, url, fp, errcode, errmsg, headers):
        """Default error handling -- don't raise an exception."""
        return addinfourl(fp, headers, "http:" + url, errcode)

    def http_error_302(self, url, fp, errcode, errmsg, headers, data=None):
        """Error 302 -- relocated (temporarily)."""
        self.tries += 1
        try:
            if self.maxtries and self.tries >= self.maxtries:
                if hasattr(self, "http_error_500"):
                    meth = self.http_error_500
                else:
                    meth = self.http_error_default
                return meth(url, fp, 500,
                            "Internal Server Error: Redirect Recursion",
                            headers)
            result = self.redirect_internal(url, fp, errcode, errmsg,
                                            headers, data)
            return result
        finally:
            self.tries = 0

    def redirect_internal(self, url, fp, errcode, errmsg, headers, data):
        if 'location' in headers:
            newurl = headers['location']
        elif 'uri' in headers:
            newurl = headers['uri']
        else:
            return
        fp.close()

        # In case the server sent a relative URL, join with original:
        newurl = urljoin(self.type + ":" + url, newurl)

        urlparts = urlparse(newurl)

        # For security reasons, we don't allow redirection to anything other
        # than http, https and ftp.

        # We are using newer HTTPError with older redirect_internal method
        # This older method will get deprecated in 3.3

        if urlparts.scheme not in ('http', 'https', 'ftp', ''):
            raise HTTPError(newurl, errcode,
                            errmsg +
                            " Redirection to url '%s' is not allowed." % newurl,
                            headers, fp)

        return self.open(newurl)

    def http_error_301(self, url, fp, errcode, errmsg, headers, data=None):
        """Error 301 -- also relocated (permanently)."""
        return self.http_error_302(url, fp, errcode, errmsg, headers, data)

    def http_error_303(self, url, fp, errcode, errmsg, headers, data=None):
        """Error 303 -- also relocated (essentially identical to 302)."""
        return self.http_error_302(url, fp, errcode, errmsg, headers, data)

    def http_error_307(self, url, fp, errcode, errmsg, headers, data=None):
        """Error 307 -- relocated, but turn POST into error."""
        if data is None:
            return self.http_error_302(url, fp, errcode, errmsg, headers, data)
        else:
            return self.http_error_default(url, fp, errcode, errmsg, headers)

    def http_error_308(self, url, fp, errcode, errmsg, headers, data=None):
        """Error 308 -- relocated, but turn POST into error."""
        if data is None:
            return self.http_error_301(url, fp, errcode, errmsg, headers, data)
        else:
            return self.http_error_default(url, fp, errcode, errmsg, headers)

    def http_error_401(self, url, fp, errcode, errmsg, headers, data=None,
            retry=False):
        """Error 401 -- authentication required.
        This function supports Basic authentication only."""
        if 'www-authenticate' not in headers:
            URLopener.http_error_default(self, url, fp,
                                         errcode, errmsg, headers)
        stuff = headers['www-authenticate']
        match = re.match('[ \t]*([^ \t]+)[ \t]+realm="([^"]*)"', stuff)
        if not match:
            URLopener.http_error_default(self, url, fp,
                                         errcode, errmsg, headers)
        scheme, realm = match.groups()
        if scheme.lower() != 'basic':
            URLopener.http_error_default(self, url, fp,
                                         errcode, errmsg, headers)
        if not retry:
            URLopener.http_error_default(self, url, fp, errcode, errmsg,
                    headers)
        name = 'retry_' + self.type + '_basic_auth'
        if data is None:
            return getattr(self,name)(url, realm)
        else:
            return getattr(self,name)(url, realm, data)

    def http_error_407(self, url, fp, errcode, errmsg, headers, data=None,
            retry=False):
        """Error 407 -- proxy authentication required.
        This function supports Basic authentication only."""
        if 'proxy-authenticate' not in headers:
            URLopener.http_error_default(self, url, fp,
                                         errcode, errmsg, headers)
        stuff = headers['proxy-authenticate']
        match = re.match('[ \t]*([^ \t]+)[ \t]+realm="([^"]*)"', stuff)
        if not match:
            URLopener.http_error_default(self, url, fp,
                                         errcode, errmsg, headers)
        scheme, realm = match.groups()
        if scheme.lower() != 'basic':
            URLopener.http_error_default(self, url, fp,
                                         errcode, errmsg, headers)
        if not retry:
            URLopener.http_error_default(self, url, fp, errcode, errmsg,
                    headers)
        name = 'retry_proxy_' + self.type + '_basic_auth'
        if data is None:
            return getattr(self,name)(url, realm)
        else:
            return getattr(self,name)(url, realm, data)

    def retry_proxy_http_basic_auth(self, url, realm, data=None):
        host, selector = _splithost(url)
        newurl = 'http://' + host + selector
        proxy = self.proxies['http']
        urltype, proxyhost = _splittype(proxy)
        proxyhost, proxyselector = _splithost(proxyhost)
        i = proxyhost.find('@') + 1
        proxyhost = proxyhost[i:]
        user, passwd = self.get_user_passwd(proxyhost, realm, i)
        if not (user or passwd): return None
        proxyhost = "%s:%s@%s" % (quote(user, safe=''),
                                  quote(passwd, safe=''), proxyhost)
        self.proxies['http'] = 'http://' + proxyhost + proxyselector
        if data is None:
            return self.open(newurl)
        else:
            return self.open(newurl, data)

    def retry_proxy_https_basic_auth(self, url, realm, data=None):
        host, selector = _splithost(url)
        newurl = 'https://' + host + selector
        proxy = self.proxies['https']
        urltype, proxyhost = _splittype(proxy)
        proxyhost, proxyselector = _splithost(proxyhost)
        i = proxyhost.find('@') + 1
        proxyhost = proxyhost[i:]
        user, passwd = self.get_user_passwd(proxyhost, realm, i)
        if not (user or passwd): return None
        proxyhost = "%s:%s@%s" % (quote(user, safe=''),
                                  quote(passwd, safe=''), proxyhost)
        self.proxies['https'] = 'https://' + proxyhost + proxyselector
        if data is None:
            return self.open(newurl)
        else:
            return self.open(newurl, data)

    def retry_http_basic_auth(self, url, realm, data=None):
        host, selector = _splithost(url)
        i = host.find('@') + 1
        host = host[i:]
        user, passwd = self.get_user_passwd(host, realm, i)
        if not (user or passwd): return None
        host = "%s:%s@%s" % (quote(user, safe=''),
                             quote(passwd, safe=''), host)
        newurl = 'http://' + host + selector
        if data is None:
            return self.open(newurl)
        else:
            return self.open(newurl, data)

    def retry_https_basic_auth(self, url, realm, data=None):
        host, selector = _splithost(url)
        i = host.find('@') + 1
        host = host[i:]
        user, passwd = self.get_user_passwd(host, realm, i)
        if not (user or passwd): return None
        host = "%s:%s@%s" % (quote(user, safe=''),
                             quote(passwd, safe=''), host)
        newurl = 'https://' + host + selector
        if data is None:
            return self.open(newurl)
        else:
            return self.open(newurl, data)

    def get_user_passwd(self, host, realm, clear_cache=0):
        key = realm + '@' + host.lower()
        if key in self.auth_cache:
            if clear_cache:
                del self.auth_cache[key]
            else:
                return self.auth_cache[key]
        user, passwd = self.prompt_user_passwd(host, realm)
        if user or passwd: self.auth_cache[key] = (user, passwd)
        return user, passwd

    def prompt_user_passwd(self, host, realm):
        """Override this in a GUI environment!"""
        import getpass
        try:
            user = input("Enter username for %s at %s: " % (realm, host))
            passwd = getpass.getpass("Enter password for %s in %s at %s: " %
                (user, realm, host))
            return user, passwd
        except KeyboardInterrupt:
            print()
            return None, None


# Utility functions

_localhost = None
def localhost():
    """Return the IP address of the magic hostname 'localhost'."""
    global _localhost
    if _localhost is None:
        _localhost = socket.gethostbyname('localhost')
    return _localhost

_thishost = None
def thishost():
    """Return the IP addresses of the current host."""
    global _thishost
    if _thishost is None:
        try:
            _thishost = tuple(socket.gethostbyname_ex(socket.gethostname())[2])
        except socket.gaierror:
            _thishost = tuple(socket.gethostbyname_ex('localhost')[2])
    return _thishost

_ftperrors = None
def ftperrors():
    """Return the set of errors raised by the FTP class."""
    global _ftperrors
    if _ftperrors is None:
        import ftplib
        _ftperrors = ftplib.all_errors
    return _ftperrors

_noheaders = None
def noheaders():
    """Return an empty email Message object."""
    global _noheaders
    if _noheaders is None:
        _noheaders = email.message_from_string("")
    return _noheaders


# Utility classes

class ftpwrapper:
    """Class used by open_ftp() for cache of open FTP connections."""

    def __init__(self, user, passwd, host, port, dirs, timeout=None,
                 persistent=True):
        self.user = user
        self.passwd = passwd
        self.host = host
        self.port = port
        self.dirs = dirs
        self.timeout = timeout
        self.refcount = 0
        self.keepalive = persistent
        try:
            self.init()
        except:
            self.close()
            raise

    def init(self):
        import ftplib
        self.busy = 0
        self.ftp = ftplib.FTP()
        self.ftp.connect(self.host, self.port, self.timeout)
        self.ftp.login(self.user, self.passwd)
        _target = '/'.join(self.dirs)
        self.ftp.cwd(_target)

    def retrfile(self, file, type):
        import ftplib
        self.endtransfer()
        if type in ('d', 'D'): cmd = 'TYPE A'; isdir = 1
        else: cmd = 'TYPE ' + type; isdir = 0
        try:
            self.ftp.voidcmd(cmd)
        except ftplib.all_errors:
            self.init()
            self.ftp.voidcmd(cmd)
        conn = None
        if file and not isdir:
            # Try to retrieve as a file
            try:
                cmd = 'RETR ' + file
                conn, retrlen = self.ftp.ntransfercmd(cmd)
            except ftplib.error_perm as reason:
                if str(reason)[:3] != '550':
                    raise URLError(f'ftp error: {reason}') from reason
        if not conn:
            # Set transfer mode to ASCII!
            self.ftp.voidcmd('TYPE A')
            # Try a directory listing. Verify that directory exists.
            if file:
                pwd = self.ftp.pwd()
                try:
                    try:
                        self.ftp.cwd(file)
                    except ftplib.error_perm as reason:
                        raise URLError('ftp error: %r' % reason) from reason
                finally:
                    self.ftp.cwd(pwd)
                cmd = 'LIST ' + file
            else:
                cmd = 'LIST'
            conn, retrlen = self.ftp.ntransfercmd(cmd)
        self.busy = 1

        ftpobj = addclosehook(conn.makefile('rb'), self.file_close)
        self.refcount += 1
        conn.close()
        # Pass back both a suitably decorated object and a retrieval length
        return (ftpobj, retrlen)

    def endtransfer(self):
        if not self.busy:
            return
        self.busy = 0
        try:
            self.ftp.voidresp()
        except ftperrors():
            pass

    def close(self):
        self.keepalive = False
        if self.refcount <= 0:
            self.real_close()

    def file_close(self):
        self.endtransfer()
        self.refcount -= 1
        if self.refcount <= 0 and not self.keepalive:
            self.real_close()

    def real_close(self):
        self.endtransfer()
        try:
            self.ftp.close()
        except ftperrors():
            pass

# Proxy handling
def getproxies_environment():
    """Return a dictionary of scheme -> proxy server URL mappings.

    Scan the environment for variables named <scheme>_proxy;
    this seems to be the standard convention.  If you need a
    different way, you can pass a proxies dictionary to the
    [Fancy]URLopener constructor.
    """
    # in order to prefer lowercase variables, process environment in
    # two passes: first matches any, second pass matches lowercase only

    # select only environment variables which end in (after making lowercase) _proxy
    proxies = {}
    environment = []
    for name in os.environ:
        # fast screen underscore position before more expensive case-folding
        if len(name) > 5 and name[-6] == "_" and name[-5:].lower() == "proxy":
            value = os.environ[name]
            proxy_name = name[:-6].lower()
            environment.append((name, value, proxy_name))
            if value:
                proxies[proxy_name] = value
    # CVE-2016-1000110 - If we are running as CGI script, forget HTTP_PROXY
    # (non-all-lowercase) as it may be set from the web server by a "Proxy:"
    # header from the client
    # If "proxy" is lowercase, it will still be used thanks to the next block
    if 'REQUEST_METHOD' in os.environ:
        proxies.pop('http', None)
    for name, value, proxy_name in environment:
        # not case-folded, checking here for lower-case env vars only
        if name[-6:] == '_proxy':
            if value:
                proxies[proxy_name] = value
            else:
                proxies.pop(proxy_name, None)
    return proxies

def proxy_bypass_environment(host, proxies=None):
    """Test if proxies should not be used for a particular host.

    Checks the proxy dict for the value of no_proxy, which should
    be a list of comma separated DNS suffixes, or '*' for all hosts.

    """
    if proxies is None:
        proxies = getproxies_environment()
    # don't bypass, if no_proxy isn't specified
    try:
        no_proxy = proxies['no']
    except KeyError:
        return False
    # '*' is special case for always bypass
    if no_proxy == '*':
        return True
    host = host.lower()
    # strip port off host
    hostonly, port = _splitport(host)
    # check if the host ends with any of the DNS suffixes
    for name in no_proxy.split(','):
        name = name.strip()
        if name:
            name = name.lstrip('.')  # ignore leading dots
            name = name.lower()
            if hostonly == name or host == name:
                return True
            name = '.' + name
            if hostonly.endswith(name) or host.endswith(name):
                return True
    # otherwise, don't bypass
    return False


# This code tests an OSX specific data structure but is testable on all
# platforms
def _proxy_bypass_macosx_sysconf(host, proxy_settings):
    """
    Return True iff this host shouldn't be accessed using a proxy

    This function uses the MacOSX framework SystemConfiguration
    to fetch the proxy information.

    proxy_settings come from _scproxy._get_proxy_settings or get mocked ie:
    { 'exclude_simple': bool,
      'exceptions': ['foo.bar', '*.bar.com', '127.0.0.1', '10.1', '10.0/16']
    }
    """
    from fnmatch import fnmatch
    from ipaddress import AddressValueError, IPv4Address

    hostonly, port = _splitport(host)

    def ip2num(ipAddr):
        parts = ipAddr.split('.')
        parts = list(map(int, parts))
        if len(parts) != 4:
            parts = (parts + [0, 0, 0, 0])[:4]
        return (parts[0] << 24) | (parts[1] << 16) | (parts[2] << 8) | parts[3]

    # Check for simple host names:
    if '.' not in host:
        if proxy_settings['exclude_simple']:
            return True

    hostIP = None
    try:
        hostIP = int(IPv4Address(hostonly))
    except AddressValueError:
        pass

    for value in proxy_settings.get('exceptions', ()):
        # Items in the list are strings like these: *.local, 169.254/16
        if not value: continue

        m = re.match(r"(\d+(?:\.\d+)*)(/\d+)?", value)
        if m is not None and hostIP is not None:
            base = ip2num(m.group(1))
            mask = m.group(2)
            if mask is None:
                mask = 8 * (m.group(1).count('.') + 1)
            else:
                mask = int(mask[1:])

            if mask < 0 or mask > 32:
                # System libraries ignore invalid prefix lengths
                continue

            mask = 32 - mask

            if (hostIP >> mask) == (base >> mask):
                return True

        elif fnmatch(host, value):
            return True

    return False


# Same as _proxy_bypass_macosx_sysconf, testable on all platforms
def _proxy_bypass_winreg_override(host, override):
    """Return True if the host should bypass the proxy server.

    The proxy override list is obtained from the Windows
    Internet settings proxy override registry value.

    An example of a proxy override value is:
    "www.example.com;*.example.net; 192.168.0.1"
    """
    from fnmatch import fnmatch

    host, _ = _splitport(host)
    proxy_override = override.split(';')
    for test in proxy_override:
        test = test.strip()
        # "<local>" should bypass the proxy server for all intranet addresses
        if test == '<local>':
            if '.' not in host:
                return True
        elif fnmatch(host, test):
            return True
    return False


if sys.platform == 'darwin':
    from _scproxy import _get_proxy_settings, _get_proxies

    def proxy_bypass_macosx_sysconf(host):
        proxy_settings = _get_proxy_settings()
        return _proxy_bypass_macosx_sysconf(host, proxy_settings)

    def getproxies_macosx_sysconf():
        """Return a dictionary of scheme -> proxy server URL mappings.

        This function uses the MacOSX framework SystemConfiguration
        to fetch the proxy information.
        """
        return _get_proxies()


    def proxy_bypass(host):
        """Return True, if host should be bypassed.

        Checks proxy settings gathered from the environment, if specified,
        or from the MacOSX framework SystemConfiguration.

        """
        proxies = getproxies_environment()
        if proxies:
            return proxy_bypass_environment(host, proxies)
        else:
            return proxy_bypass_macosx_sysconf(host)

    def getproxies():
        return getproxies_environment() or getproxies_macosx_sysconf()


elif os.name == 'nt':
    def getproxies_registry():
        """Return a dictionary of scheme -> proxy server URL mappings.

        Win32 uses the registry to store proxies.

        """
        proxies = {}
        try:
            import winreg
        except ImportError:
            # Std module, so should be around - but you never know!
            return proxies
        try:
            internetSettings = winreg.OpenKey(winreg.HKEY_CURRENT_USER,
                r'Software\Microsoft\Windows\CurrentVersion\Internet Settings')
            proxyEnable = winreg.QueryValueEx(internetSettings,
                                               'ProxyEnable')[0]
            if proxyEnable:
                # Returned as Unicode but problems if not converted to ASCII
                proxyServer = str(winreg.QueryValueEx(internetSettings,
                                                       'ProxyServer')[0])
                if '=' not in proxyServer and ';' not in proxyServer:
                    # Use one setting for all protocols.
                    proxyServer = 'http={0};https={0};ftp={0}'.format(proxyServer)
                for p in proxyServer.split(';'):
                    protocol, address = p.split('=', 1)
                    # See if address has a type:// prefix
                    if not re.match('(?:[^/:]+)://', address):
                        # Add type:// prefix to address without specifying type
                        if protocol in ('http', 'https', 'ftp'):
                            # The default proxy type of Windows is HTTP
                            address = 'http://' + address
                        elif protocol == 'socks':
                            address = 'socks://' + address
                    proxies[protocol] = address
                # Use SOCKS proxy for HTTP(S) protocols
                if proxies.get('socks'):
                    # The default SOCKS proxy type of Windows is SOCKS4
                    address = re.sub(r'^socks://', 'socks4://', proxies['socks'])
                    proxies['http'] = proxies.get('http') or address
                    proxies['https'] = proxies.get('https') or address
            internetSettings.Close()
        except (OSError, ValueError, TypeError):
            # Either registry key not found etc, or the value in an
            # unexpected format.
            # proxies already set up to be empty so nothing to do
            pass
        return proxies

    def getproxies():
        """Return a dictionary of scheme -> proxy server URL mappings.

        Returns settings gathered from the environment, if specified,
        or the registry.

        """
        return getproxies_environment() or getproxies_registry()

    def proxy_bypass_registry(host):
        try:
            import winreg
        except ImportError:
            # Std modules, so should be around - but you never know!
            return False
        try:
            internetSettings = winreg.OpenKey(winreg.HKEY_CURRENT_USER,
                r'Software\Microsoft\Windows\CurrentVersion\Internet Settings')
            proxyEnable = winreg.QueryValueEx(internetSettings,
                                               'ProxyEnable')[0]
            proxyOverride = str(winreg.QueryValueEx(internetSettings,
                                                     'ProxyOverride')[0])
            # ^^^^ Returned as Unicode but problems if not converted to ASCII
        except OSError:
            return False
        if not proxyEnable or not proxyOverride:
            return False
        return _proxy_bypass_winreg_override(host, proxyOverride)

    def proxy_bypass(host):
        """Return True, if host should be bypassed.

        Checks proxy settings gathered from the environment, if specified,
        or the registry.

        """
        proxies = getproxies_environment()
        if proxies:
            return proxy_bypass_environment(host, proxies)
        else:
            return proxy_bypass_registry(host)

else:
    # By default use environment variables
    getproxies = getproxies_environment
    proxy_bypass = proxy_bypass_environment
```
