## Supplementary software v0.2.1 for "Virtual control arms for paediatric myopia trials: external validation of axial-elongation models": response.py

```
"""Response classes used by urllib.

The base class, addbase, defines a minimal file-like interface,
including read() and readline().  The typical response object is an
addinfourl instance, which defines an info() method that returns
headers and a geturl() method that returns the url.
"""

import tempfile

__all__ = ['addbase', 'addclosehook', 'addinfo', 'addinfourl']


class addbase(tempfile._TemporaryFileWrapper):
    """Base class for addinfo and addclosehook. Is a good idea for garbage collection."""

    # XXX Add a method to expose the timeout on the underlying socket?

    def __init__(self, fp):
        super(addbase,  self).__init__(fp, '<urllib response>', delete=False)
        # Keep reference around as this was part of the original API.
        self.fp = fp

    def __repr__(self):
        return '<%s at %r whose fp = %r>' % (self.__class__.__name__,
                                             id(self), self.file)

    def __enter__(self):
        if self.fp.closed:
            raise ValueError("I/O operation on closed file")
        return self

    def __exit__(self, type, value, traceback):
        self.close()


class addclosehook(addbase):
    """Class to add a close hook to an open file."""

    def __init__(self, fp, closehook, *hookargs):
        super(addclosehook, self).__init__(fp)
        self.closehook = closehook
        self.hookargs = hookargs

    def close(self):
        try:
            closehook = self.closehook
            hookargs = self.hookargs
            if closehook:
                self.closehook = None
                self.hookargs = None
                closehook(*hookargs)
        finally:
            super(addclosehook, self).close()


class addinfo(addbase):
    """class to add an info() method to an open file."""

    def __init__(self, fp, headers):
        super(addinfo, self).__init__(fp)
        self.headers = headers

    def info(self):
        return self.headers


class addinfourl(addinfo):
    """class to add info() and geturl() methods to an open file."""

    def __init__(self, fp, headers, url, code=None):
        super(addinfourl, self).__init__(fp, headers)
        self.url = url
        self.code = code

    @property
    def status(self):
        return self.code

    def getcode(self):
        return self.code

    def geturl(self):
        return self.url
```
