## Supplementary software v0.2.1 for "Virtual control arms for paediatric myopia trials: external validation of axial-elongation models": robotparser.py

```
""" robotparser.py

    Copyright (C) 2000  Bastian Kleineidam

    You can choose between two licenses when using this package:
    1) GNU GPLv2
    2) PSF license for Python 2.2

    The robots.txt Exclusion Protocol is implemented as specified in
    http://www.robotstxt.org/norobots-rfc.txt
"""

import collections
import urllib.error
import urllib.parse
import urllib.request

__all__ = ["RobotFileParser"]

RequestRate = collections.namedtuple("RequestRate", "requests seconds")


class RobotFileParser:
    """ This class provides a set of methods to read, parse and answer
    questions about a single robots.txt file.

    """

    def __init__(self, url=''):
        self.entries = []
        self.sitemaps = []
        self.default_entry = None
        self.disallow_all = False
        self.allow_all = False
        self.set_url(url)
        self.last_checked = 0

    def mtime(self):
        """Returns the time the robots.txt file was last fetched.

        This is useful for long-running web spiders that need to
        check for new robots.txt files periodically.

        """
        return self.last_checked

    def modified(self):
        """Sets the time the robots.txt file was last fetched to the
        current time.

        """
        import time
        self.last_checked = time.time()

    def set_url(self, url):
        """Sets the URL referring to a robots.txt file."""
        self.url = url
        self.host, self.path = urllib.parse.urlparse(url)[1:3]

    def read(self):
        """Reads the robots.txt URL and feeds it to the parser."""
        try:
            f = urllib.request.urlopen(self.url)
        except urllib.error.HTTPError as err:
            if err.code in (401, 403):
                self.disallow_all = True
            elif err.code >= 400 and err.code < 500:
                self.allow_all = True
            err.close()
        else:
            raw = f.read()
            self.parse(raw.decode("utf-8").splitlines())

    def _add_entry(self, entry):
        if "*" in entry.useragents:
            # the default entry is considered last
            if self.default_entry is None:
                # the first default entry wins
                self.default_entry = entry
        else:
            self.entries.append(entry)

    def parse(self, lines):
        """Parse the input lines from a robots.txt file.

        We allow that a user-agent: line is not preceded by
        one or more blank lines.
        """
        # states:
        #   0: start state
        #   1: saw user-agent line
        #   2: saw an allow or disallow line
        state = 0
        entry = Entry()

        self.modified()
        for line in lines:
            if not line:
                if state == 1:
                    entry = Entry()
                    state = 0
                elif state == 2:
                    self._add_entry(entry)
                    entry = Entry()
                    state = 0
            # remove optional comment and strip line
            i = line.find('#')
            if i >= 0:
                line = line[:i]
            line = line.strip()
            if not line:
                continue
            line = line.split(':', 1)
            if len(line) == 2:
                line[0] = line[0].strip().lower()
                line[1] = urllib.parse.unquote(line[1].strip())
                if line[0] == "user-agent":
                    if state == 2:
                        self._add_entry(entry)
                        entry = Entry()
                    entry.useragents.append(line[1])
                    state = 1
                elif line[0] == "disallow":
                    if state != 0:
                        entry.rulelines.append(RuleLine(line[1], False))
                        state = 2
                elif line[0] == "allow":
                    if state != 0:
                        entry.rulelines.append(RuleLine(line[1], True))
                        state = 2
                elif line[0] == "crawl-delay":
                    if state != 0:
                        # before trying to convert to int we need to make
                        # sure that robots.txt has valid syntax otherwise
                        # it will crash
                        if line[1].strip().isdigit():
                            entry.delay = int(line[1])
                        state = 2
                elif line[0] == "request-rate":
                    if state != 0:
                        numbers = line[1].split('/')
                        # check if all values are sane
                        if (len(numbers) == 2 and numbers[0].strip().isdigit()
                            and numbers[1].strip().isdigit()):
                            entry.req_rate = RequestRate(int(numbers[0]), int(numbers[1]))
                        state = 2
                elif line[0] == "sitemap":
                    # According to http://www.sitemaps.org/protocol.html
                    # "This directive is independent of the user-agent line,
                    #  so it doesn't matter where you place it in your file."
                    # Therefore we do not change the state of the parser.
                    self.sitemaps.append(line[1])
        if state == 2:
            self._add_entry(entry)

    def can_fetch(self, useragent, url):
        """using the parsed robots.txt decide if useragent can fetch url"""
        if self.disallow_all:
            return False
        if self.allow_all:
            return True
        # Until the robots.txt file has been read or found not
        # to exist, we must assume that no url is allowable.
        # This prevents false positives when a user erroneously
        # calls can_fetch() before calling read().
        if not self.last_checked:
            return False
        # search for given user agent matches
        # the first match counts
        parsed_url = urllib.parse.urlparse(urllib.parse.unquote(url))
        url = urllib.parse.urlunparse(('','',parsed_url.path,
            parsed_url.params,parsed_url.query, parsed_url.fragment))
        url = urllib.parse.quote(url)
        if not url:
            url = "/"
        for entry in self.entries:
            if entry.applies_to(useragent):
                return entry.allowance(url)
        # try the default entry last
        if self.default_entry:
            return self.default_entry.allowance(url)
        # agent not found ==> access granted
        return True

    def crawl_delay(self, useragent):
        if not self.mtime():
            return None
        for entry in self.entries:
            if entry.applies_to(useragent):
                return entry.delay
        if self.default_entry:
            return self.default_entry.delay
        return None

    def request_rate(self, useragent):
        if not self.mtime():
            return None
        for entry in self.entries:
            if entry.applies_to(useragent):
                return entry.req_rate
        if self.default_entry:
            return self.default_entry.req_rate
        return None

    def site_maps(self):
        if not self.sitemaps:
            return None
        return self.sitemaps

    def __str__(self):
        entries = self.entries
        if self.default_entry is not None:
            entries = entries + [self.default_entry]
        return '\n\n'.join(map(str, entries))


class RuleLine:
    """A rule line is a single "Allow:" (allowance==True) or "Disallow:"
       (allowance==False) followed by a path."""
    def __init__(self, path, allowance):
        if path == '' and not allowance:
            # an empty value means allow all
            allowance = True
        path = urllib.parse.urlunparse(urllib.parse.urlparse(path))
        self.path = urllib.parse.quote(path)
        self.allowance = allowance

    def applies_to(self, filename):
        return self.path == "*" or filename.startswith(self.path)

    def __str__(self):
        return ("Allow" if self.allowance else "Disallow") + ": " + self.path


class Entry:
    """An entry has one or more user-agents and zero or more rulelines"""
    def __init__(self):
        self.useragents = []
        self.rulelines = []
        self.delay = None
        self.req_rate = None

    def __str__(self):
        ret = []
        for agent in self.useragents:
            ret.append(f"User-agent: {agent}")
        if self.delay is not None:
            ret.append(f"Crawl-delay: {self.delay}")
        if self.req_rate is not None:
            rate = self.req_rate
            ret.append(f"Request-rate: {rate.requests}/{rate.seconds}")
        ret.extend(map(str, self.rulelines))
        return '\n'.join(ret)

    def applies_to(self, useragent):
        """check if this entry applies to the specified agent"""
        # split the name token and make it lower case
        useragent = useragent.split("/")[0].lower()
        for agent in self.useragents:
            if agent == '*':
                # we have the catch-all agent
                return True
            agent = agent.lower()
            if agent in useragent:
                return True
        return False

    def allowance(self, filename):
        """Preconditions:
        - our agent applies to this entry
        - filename is URL decoded"""
        for line in self.rulelines:
            if line.applies_to(filename):
                return line.allowance
        return True
```
