## Supplementary software v0.2.1 for "Virtual control arms for paediatric myopia trials: external validation of axial-elongation models": uuid.py

```
r"""UUID objects (universally unique identifiers) according to RFC 4122.

This module provides immutable UUID objects (class UUID) and the functions
uuid1(), uuid3(), uuid4(), uuid5() for generating version 1, 3, 4, and 5
UUIDs as specified in RFC 4122.

If all you want is a unique ID, you should probably call uuid1() or uuid4().
Note that uuid1() may compromise privacy since it creates a UUID containing
the computer's network address.  uuid4() creates a random UUID.

Typical usage:

    >>> import uuid

    # make a UUID based on the host ID and current time
    >>> uuid.uuid1()    # doctest: +SKIP
    UUID('a8098c1a-f86e-11da-bd1a-00112444be1e')

    # make a UUID using an MD5 hash of a namespace UUID and a name
    >>> uuid.uuid3(uuid.NAMESPACE_DNS, 'python.org')
    UUID('6fa459ea-ee8a-3ca4-894e-db77e160355e')

    # make a random UUID
    >>> uuid.uuid4()    # doctest: +SKIP
    UUID('16fd2706-8baf-433b-82eb-8c7fada847da')

    # make a UUID using a SHA-1 hash of a namespace UUID and a name
    >>> uuid.uuid5(uuid.NAMESPACE_DNS, 'python.org')
    UUID('886313e1-3b8a-5372-9b90-0c9aee199e5d')

    # make a UUID from a string of hex digits (braces and hyphens ignored)
    >>> x = uuid.UUID('{00010203-0405-0607-0809-0a0b0c0d0e0f}')

    # convert a UUID to a string of hex digits in standard form
    >>> str(x)
    '00010203-0405-0607-0809-0a0b0c0d0e0f'

    # get the raw 16 bytes of the UUID
    >>> x.bytes
    b'\x00\x01\x02\x03\x04\x05\x06\x07\x08\t\n\x0b\x0c\r\x0e\x0f'

    # make a UUID from a 16-byte string
    >>> uuid.UUID(bytes=x.bytes)
    UUID('00010203-0405-0607-0809-0a0b0c0d0e0f')
"""

import os
import sys

from enum import Enum, _simple_enum


__author__ = 'Ka-Ping Yee <ping@zesty.ca>'

# The recognized platforms - known behaviors
if sys.platform in {'win32', 'darwin', 'emscripten', 'wasi'}:
    _AIX = _LINUX = False
elif sys.platform == 'linux':
    _LINUX = True
    _AIX = False
else:
    import platform
    _platform_system = platform.system()
    _AIX     = _platform_system == 'AIX'
    _LINUX   = _platform_system in ('Linux', 'Android')

_MAC_DELIM = b':'
_MAC_OMITS_LEADING_ZEROES = False
if _AIX:
    _MAC_DELIM = b'.'
    _MAC_OMITS_LEADING_ZEROES = True

RESERVED_NCS, RFC_4122, RESERVED_MICROSOFT, RESERVED_FUTURE = [
    'reserved for NCS compatibility', 'specified in RFC 4122',
    'reserved for Microsoft compatibility', 'reserved for future definition']

int_ = int      # The built-in int type
bytes_ = bytes  # The built-in bytes type


@_simple_enum(Enum)
class SafeUUID:
    safe = 0
    unsafe = -1
    unknown = None


class UUID:
    """Instances of the UUID class represent UUIDs as specified in RFC 4122.
    UUID objects are immutable, hashable, and usable as dictionary keys.
    Converting a UUID to a string with str() yields something in the form
    '12345678-1234-1234-1234-123456789abc'.  The UUID constructor accepts
    five possible forms: a similar string of hexadecimal digits, or a tuple
    of six integer fields (with 32-bit, 16-bit, 16-bit, 8-bit, 8-bit, and
    48-bit values respectively) as an argument named 'fields', or a string
    of 16 bytes (with all the integer fields in big-endian order) as an
    argument named 'bytes', or a string of 16 bytes (with the first three
    fields in little-endian order) as an argument named 'bytes_le', or a
    single 128-bit integer as an argument named 'int'.

    UUIDs have these read-only attributes:

        bytes       the UUID as a 16-byte string (containing the six
                    integer fields in big-endian byte order)

        bytes_le    the UUID as a 16-byte string (with time_low, time_mid,
                    and time_hi_version in little-endian byte order)

        fields      a tuple of the six integer fields of the UUID,
                    which are also available as six individual attributes
                    and two derived attributes:

            time_low                the first 32 bits of the UUID
            time_mid                the next 16 bits of the UUID
            time_hi_version         the next 16 bits of the UUID
            clock_seq_hi_variant    the next 8 bits of the UUID
            clock_seq_low           the next 8 bits of the UUID
            node                    the last 48 bits of the UUID

            time                    the 60-bit timestamp
            clock_seq               the 14-bit sequence number

        hex         the UUID as a 32-character hexadecimal string

        int         the UUID as a 128-bit integer

        urn         the UUID as a URN as specified in RFC 4122

        variant     the UUID variant (one of the constants RESERVED_NCS,
                    RFC_4122, RESERVED_MICROSOFT, or RESERVED_FUTURE)

        version     the UUID version number (1 through 5, meaningful only
                    when the variant is RFC_4122)

        is_safe     An enum indicating whether the UUID has been generated in
                    a way that is safe for multiprocessing applications, via
                    uuid_generate_time_safe(3).
    """

    __slots__ = ('int', 'is_safe', '__weakref__')

    def __init__(self, hex=None, bytes=None, bytes_le=None, fields=None,
                       int=None, version=None,
                       *, is_safe=SafeUUID.unknown):
        r"""Create a UUID from either a string of 32 hexadecimal digits,
        a string of 16 bytes as the 'bytes' argument, a string of 16 bytes
        in little-endian order as the 'bytes_le' argument, a tuple of six
        integers (32-bit time_low, 16-bit time_mid, 16-bit time_hi_version,
        8-bit clock_seq_hi_variant, 8-bit clock_seq_low, 48-bit node) as
        the 'fields' argument, or a single 128-bit integer as the 'int'
        argument.  When a string of hex digits is given, curly braces,
        hyphens, and a URN prefix are all optional.  For example, these
        expressions all yield the same UUID:

        UUID('{12345678-1234-5678-1234-567812345678}')
        UUID('12345678123456781234567812345678')
        UUID('urn:uuid:12345678-1234-5678-1234-567812345678')
        UUID(bytes='\x12\x34\x56\x78'*4)
        UUID(bytes_le='\x78\x56\x34\x12\x34\x12\x78\x56' +
                      '\x12\x34\x56\x78\x12\x34\x56\x78')
        UUID(fields=(0x12345678, 0x1234, 0x5678, 0x12, 0x34, 0x567812345678))
        UUID(int=0x12345678123456781234567812345678)

        Exactly one of 'hex', 'bytes', 'bytes_le', 'fields', or 'int' must
        be given.  The 'version' argument is optional; if given, the resulting
        UUID will have its variant and version set according to RFC 4122,
        overriding the given 'hex', 'bytes', 'bytes_le', 'fields', or 'int'.

        is_safe is an enum exposed as an attribute on the instance.  It
        indicates whether the UUID has been generated in a way that is safe
        for multiprocessing applications, via uuid_generate_time_safe(3).
        """

        if [hex, bytes, bytes_le, fields, int].count(None) != 4:
            raise TypeError('one of the hex, bytes, bytes_le, fields, '
                            'or int arguments must be given')
        if hex is not None:
            hex = hex.replace('urn:', '').replace('uuid:', '')
            hex = hex.strip('{}').replace('-', '')
            if len(hex) != 32:
                raise ValueError('badly formed hexadecimal UUID string')
            int = int_(hex, 16)
        if bytes_le is not None:
            if len(bytes_le) != 16:
                raise ValueError('bytes_le is not a 16-char string')
            bytes = (bytes_le[4-1::-1] + bytes_le[6-1:4-1:-1] +
                     bytes_le[8-1:6-1:-1] + bytes_le[8:])
        if bytes is not None:
            if len(bytes) != 16:
                raise ValueError('bytes is not a 16-char string')
            assert isinstance(bytes, bytes_), repr(bytes)
            int = int_.from_bytes(bytes)  # big endian
        if fields is not None:
            if len(fields) != 6:
                raise ValueError('fields is not a 6-tuple')
            (time_low, time_mid, time_hi_version,
             clock_seq_hi_variant, clock_seq_low, node) = fields
            if not 0 <= time_low < 1<<32:
                raise ValueError('field 1 out of range (need a 32-bit value)')
            if not 0 <= time_mid < 1<<16:
                raise ValueError('field 2 out of range (need a 16-bit value)')
            if not 0 <= time_hi_version < 1<<16:
                raise ValueError('field 3 out of range (need a 16-bit value)')
            if not 0 <= clock_seq_hi_variant < 1<<8:
                raise ValueError('field 4 out of range (need an 8-bit value)')
            if not 0 <= clock_seq_low < 1<<8:
                raise ValueError('field 5 out of range (need an 8-bit value)')
            if not 0 <= node < 1<<48:
                raise ValueError('field 6 out of range (need a 48-bit value)')
            clock_seq = (clock_seq_hi_variant << 8) | clock_seq_low
            int = ((time_low << 96) | (time_mid << 80) |
                   (time_hi_version << 64) | (clock_seq << 48) | node)
        if int is not None:
            if not 0 <= int < 1<<128:
                raise ValueError('int is out of range (need a 128-bit value)')
        if version is not None:
            if not 1 <= version <= 5:
                raise ValueError('illegal version number')
            # Set the variant to RFC 4122.
            int &= ~(0xc000 << 48)
            int |= 0x8000 << 48
            # Set the version number.
            int &= ~(0xf000 << 64)
            int |= version << 76
        object.__setattr__(self, 'int', int)
        object.__setattr__(self, 'is_safe', is_safe)

    def __getstate__(self):
        d = {'int': self.int}
        if self.is_safe != SafeUUID.unknown:
            # is_safe is a SafeUUID instance.  Return just its value, so that
            # it can be un-pickled in older Python versions without SafeUUID.
            d['is_safe'] = self.is_safe.value
        return d

    def __setstate__(self, state):
        object.__setattr__(self, 'int', state['int'])
        # is_safe was added in 3.7; it is also omitted when it is "unknown"
        object.__setattr__(self, 'is_safe',
                           SafeUUID(state['is_safe'])
                           if 'is_safe' in state else SafeUUID.unknown)

    def __eq__(self, other):
        if isinstance(other, UUID):
            return self.int == other.int
        return NotImplemented

    # Q. What's the value of being able to sort UUIDs?
    # A. Use them as keys in a B-Tree or similar mapping.

    def __lt__(self, other):
        if isinstance(other, UUID):
            return self.int < other.int
        return NotImplemented

    def __gt__(self, other):
        if isinstance(other, UUID):
            return self.int > other.int
        return NotImplemented

    def __le__(self, other):
        if isinstance(other, UUID):
            return self.int <= other.int
        return NotImplemented

    def __ge__(self, other):
        if isinstance(other, UUID):
            return self.int >= other.int
        return NotImplemented

    def __hash__(self):
        return hash(self.int)

    def __int__(self):
        return self.int

    def __repr__(self):
        return '%s(%r)' % (self.__class__.__name__, str(self))

    def __setattr__(self, name, value):
        raise TypeError('UUID objects are immutable')

    def __str__(self):
        hex = '%032x' % self.int
        return '%s-%s-%s-%s-%s' % (
            hex[:8], hex[8:12], hex[12:16], hex[16:20], hex[20:])

    @property
    def bytes(self):
        return self.int.to_bytes(16)  # big endian

    @property
    def bytes_le(self):
        bytes = self.bytes
        return (bytes[4-1::-1] + bytes[6-1:4-1:-1] + bytes[8-1:6-1:-1] +
                bytes[8:])

    @property
    def fields(self):
        return (self.time_low, self.time_mid, self.time_hi_version,
                self.clock_seq_hi_variant, self.clock_seq_low, self.node)

    @property
    def time_low(self):
        return self.int >> 96

    @property
    def time_mid(self):
        return (self.int >> 80) & 0xffff

    @property
    def time_hi_version(self):
        return (self.int >> 64) & 0xffff

    @property
    def clock_seq_hi_variant(self):
        return (self.int >> 56) & 0xff

    @property
    def clock_seq_low(self):
        return (self.int >> 48) & 0xff

    @property
    def time(self):
        return (((self.time_hi_version & 0x0fff) << 48) |
                (self.time_mid << 32) | self.time_low)

    @property
    def clock_seq(self):
        return (((self.clock_seq_hi_variant & 0x3f) << 8) |
                self.clock_seq_low)

    @property
    def node(self):
        return self.int & 0xffffffffffff

    @property
    def hex(self):
        return '%032x' % self.int

    @property
    def urn(self):
        return 'urn:uuid:' + str(self)

    @property
    def variant(self):
        if not self.int & (0x8000 << 48):
            return RESERVED_NCS
        elif not self.int & (0x4000 << 48):
            return RFC_4122
        elif not self.int & (0x2000 << 48):
            return RESERVED_MICROSOFT
        else:
            return RESERVED_FUTURE

    @property
    def version(self):
        # The version bits are only meaningful for RFC 4122 UUIDs.
        if self.variant == RFC_4122:
            return int((self.int >> 76) & 0xf)


def _get_command_stdout(command, *args):
    import io, os, shutil, subprocess

    try:
        path_dirs = os.environ.get('PATH', os.defpath).split(os.pathsep)
        path_dirs.extend(['/sbin', '/usr/sbin'])
        executable = shutil.which(command, path=os.pathsep.join(path_dirs))
        if executable is None:
            return None
        # LC_ALL=C to ensure English output, stderr=DEVNULL to prevent output
        # on stderr (Note: we don't have an example where the words we search
        # for are actually localized, but in theory some system could do so.)
        env = dict(os.environ)
        env['LC_ALL'] = 'C'
        # Empty strings will be quoted by popen so we should just ommit it
        if args != ('',):
            command = (executable, *args)
        else:
            command = (executable,)
        proc = subprocess.Popen(command,
                                stdout=subprocess.PIPE,
                                stderr=subprocess.DEVNULL,
                                env=env)
        if not proc:
            return None
        stdout, stderr = proc.communicate()
        return io.BytesIO(stdout)
    except (OSError, subprocess.SubprocessError):
        return None


# For MAC (a.k.a. IEEE 802, or EUI-48) addresses, the second least significant
# bit of the first octet signifies whether the MAC address is universally (0)
# or locally (1) administered.  Network cards from hardware manufacturers will
# always be universally administered to guarantee global uniqueness of the MAC
# address, but any particular machine may have other interfaces which are
# locally administered.  An example of the latter is the bridge interface to
# the Touch Bar on MacBook Pros.
#
# This bit works out to be the 42nd bit counting from 1 being the least
# significant, or 1<<41.  We'll prefer universally administered MAC addresses
# over locally administered ones since the former are globally unique, but
# we'll return the first of the latter found if that's all the machine has.
#
# See https://en.wikipedia.org/wiki/MAC_address#Universal_vs._local_(U/L_bit)

def _is_universal(mac):
    return not (mac & (1 << 41))


def _find_mac_near_keyword(command, args, keywords, get_word_index):
    """Searches a command's output for a MAC address near a keyword.

    Each line of words in the output is case-insensitively searched for
    any of the given keywords.  Upon a match, get_word_index is invoked
    to pick a word from the line, given the index of the match.  For
    example, lambda i: 0 would get the first word on the line, while
    lambda i: i - 1 would get the word preceding the keyword.
    """
    stdout = _get_command_stdout(command, args)
    if stdout is None:
        return None

    first_local_mac = None
    for line in stdout:
        words = line.lower().rstrip().split()
        for i in range(len(words)):
            if words[i] in keywords:
                try:
                    word = words[get_word_index(i)]
                    mac = int(word.replace(_MAC_DELIM, b''), 16)
                except (ValueError, IndexError):
                    # Virtual interfaces, such as those provided by
                    # VPNs, do not have a colon-delimited MAC address
                    # as expected, but a 16-byte HWAddr separated by
                    # dashes. These should be ignored in favor of a
                    # real MAC address
                    pass
                else:
                    if _is_universal(mac):
                        return mac
                    first_local_mac = first_local_mac or mac
    return first_local_mac or None


def _parse_mac(word):
    # Accept 'HH:HH:HH:HH:HH:HH' MAC address (ex: '52:54:00:9d:0e:67'),
    # but reject IPv6 address (ex: 'fe80::5054:ff:fe9' or '123:2:3:4:5:6:7:8').
    #
    # Virtual interfaces, such as those provided by VPNs, do not have a
    # colon-delimited MAC address as expected, but a 16-byte HWAddr separated
    # by dashes. These should be ignored in favor of a real MAC address
    parts = word.split(_MAC_DELIM)
    if len(parts) != 6:
        return
    if _MAC_OMITS_LEADING_ZEROES:
        # (Only) on AIX the macaddr value given is not prefixed by 0, e.g.
        # en0   1500  link#2      fa.bc.de.f7.62.4 110854824     0 160133733     0     0
        # not
        # en0   1500  link#2      fa.bc.de.f7.62.04 110854824     0 160133733     0     0
        if not all(1 <= len(part) <= 2 for part in parts):
            return
        hexstr = b''.join(part.rjust(2, b'0') for part in parts)
    else:
        if not all(len(part) == 2 for part in parts):
            return
        hexstr = b''.join(parts)
    try:
        return int(hexstr, 16)
    except ValueError:
        return


def _find_mac_under_heading(command, args, heading):
    """Looks for a MAC address under a heading in a command's output.

    The first line of words in the output is searched for the given
    heading. Words at the same word index as the heading in subsequent
    lines are then examined to see if they look like MAC addresses.
    """
    stdout = _get_command_stdout(command, args)
    if stdout is None:
        return None

    keywords = stdout.readline().rstrip().split()
    try:
        column_index = keywords.index(heading)
    except ValueError:
        return None

    first_local_mac = None
    for line in stdout:
        words = line.rstrip().split()
        try:
            word = words[column_index]
        except IndexError:
            continue

        mac = _parse_mac(word)
        if mac is None:
            continue
        if _is_universal(mac):
            return mac
        if first_local_mac is None:
            first_local_mac = mac

    return first_local_mac


# The following functions call external programs to 'get' a macaddr value to
# be used as basis for an uuid
def _ifconfig_getnode():
    """Get the hardware address on Unix by running ifconfig."""
    # This works on Linux ('' or '-a'), Tru64 ('-av'), but not all Unixes.
    keywords = (b'hwaddr', b'ether', b'address:', b'lladdr')
    for args in ('', '-a', '-av'):
        mac = _find_mac_near_keyword('ifconfig', args, keywords, lambda i: i+1)
        if mac:
            return mac
    return None

def _ip_getnode():
    """Get the hardware address on Unix by running ip."""
    # This works on Linux with iproute2.
    mac = _find_mac_near_keyword('ip', 'link', [b'link/ether'], lambda i: i+1)
    if mac:
        return mac
    return None

def _arp_getnode():
    """Get the hardware address on Unix by running arp."""
    import os, socket
    if not hasattr(socket, "gethostbyname"):
        return None
    try:
        ip_addr = socket.gethostbyname(socket.gethostname())
    except OSError:
        return None

    # Try getting the MAC addr from arp based on our IP address (Solaris).
    mac = _find_mac_near_keyword('arp', '-an', [os.fsencode(ip_addr)], lambda i: -1)
    if mac:
        return mac

    # This works on OpenBSD
    mac = _find_mac_near_keyword('arp', '-an', [os.fsencode(ip_addr)], lambda i: i+1)
    if mac:
        return mac

    # This works on Linux, FreeBSD and NetBSD
    mac = _find_mac_near_keyword('arp', '-an', [os.fsencode('(%s)' % ip_addr)],
                    lambda i: i+2)
    # Return None instead of 0.
    if mac:
        return mac
    return None

def _lanscan_getnode():
    """Get the hardware address on Unix by running lanscan."""
    # This might work on HP-UX.
    return _find_mac_near_keyword('lanscan', '-ai', [b'lan0'], lambda i: 0)

def _netstat_getnode():
    """Get the hardware address on Unix by running netstat."""
    # This works on AIX and might work on Tru64 UNIX.
    return _find_mac_under_heading('netstat', '-ian', b'Address')


# Import optional C extension at toplevel, to help disabling it when testing
try:
    import _uuid
    _generate_time_safe = getattr(_uuid, "generate_time_safe", None)
    _UuidCreate = getattr(_uuid, "UuidCreate", None)
except ImportError:
    _uuid = None
    _generate_time_safe = None
    _UuidCreate = None


def _unix_getnode():
    """Get the hardware address on Unix using the _uuid extension module."""
    if _generate_time_safe:
        uuid_time, _ = _generate_time_safe()
        return UUID(bytes=uuid_time).node

def _windll_getnode():
    """Get the hardware address on Windows using the _uuid extension module."""
    if _UuidCreate:
        uuid_bytes = _UuidCreate()
        return UUID(bytes_le=uuid_bytes).node

def _random_getnode():
    """Get a random node ID."""
    # RFC 4122, $4.1.6 says "For systems with no IEEE address, a randomly or
    # pseudo-randomly generated value may be used; see Section 4.5.  The
    # multicast bit must be set in such addresses, in order that they will
    # never conflict with addresses obtained from network cards."
    #
    # The "multicast bit" of a MAC address is defined to be "the least
    # significant bit of the first octet".  This works out to be the 41st bit
    # counting from 1 being the least significant bit, or 1<<40.
    #
    # See https://en.wikipedia.org/w/index.php?title=MAC_address&oldid=1128764812#Universal_vs._local_(U/L_bit)
    import random
    return random.getrandbits(48) | (1 << 40)


# _OS_GETTERS, when known, are targeted for a specific OS or platform.
# The order is by 'common practice' on the specified platform.
# Note: 'posix' and 'windows' _OS_GETTERS are prefixed by a dll/dlload() method
# which, when successful, means none of these "external" methods are called.
# _GETTERS is (also) used by test_uuid.py to SkipUnless(), e.g.,
#     @unittest.skipUnless(_uuid._ifconfig_getnode in _uuid._GETTERS, ...)
if _LINUX:
    _OS_GETTERS = [_ip_getnode, _ifconfig_getnode]
elif sys.platform == 'darwin':
    _OS_GETTERS = [_ifconfig_getnode, _arp_getnode, _netstat_getnode]
elif sys.platform == 'win32':
    # bpo-40201: _windll_getnode will always succeed, so these are not needed
    _OS_GETTERS = []
elif _AIX:
    _OS_GETTERS = [_netstat_getnode]
else:
    _OS_GETTERS = [_ifconfig_getnode, _ip_getnode, _arp_getnode,
                   _netstat_getnode, _lanscan_getnode]
if os.name == 'posix':
    _GETTERS = [_unix_getnode] + _OS_GETTERS
elif os.name == 'nt':
    _GETTERS = [_windll_getnode] + _OS_GETTERS
else:
    _GETTERS = _OS_GETTERS

_node = None

def getnode():
    """Get the hardware address as a 48-bit positive integer.

    The first time this runs, it may launch a separate program, which could
    be quite slow.  If all attempts to obtain the hardware address fail, we
    choose a random 48-bit number with its eighth bit set to 1 as recommended
    in RFC 4122.
    """
    global _node
    if _node is not None:
        return _node

    for getter in _GETTERS + [_random_getnode]:
        try:
            _node = getter()
        except:
            continue
        if (_node is not None) and (0 <= _node < (1 << 48)):
            return _node
    assert False, '_random_getnode() returned invalid value: {}'.format(_node)


_last_timestamp = None

def uuid1(node=None, clock_seq=None):
    """Generate a UUID from a host ID, sequence number, and the current time.
    If 'node' is not given, getnode() is used to obtain the hardware
    address.  If 'clock_seq' is given, it is used as the sequence number;
    otherwise a random 14-bit sequence number is chosen."""

    # When the system provides a version-1 UUID generator, use it (but don't
    # use UuidCreate here because its UUIDs don't conform to RFC 4122).
    if _generate_time_safe is not None and node is clock_seq is None:
        uuid_time, safely_generated = _generate_time_safe()
        try:
            is_safe = SafeUUID(safely_generated)
        except ValueError:
            is_safe = SafeUUID.unknown
        return UUID(bytes=uuid_time, is_safe=is_safe)

    global _last_timestamp
    import time
    nanoseconds = time.time_ns()
    # 0x01b21dd213814000 is the number of 100-ns intervals between the
    # UUID epoch 1582-10-15 00:00:00 and the Unix epoch 1970-01-01 00:00:00.
    timestamp = nanoseconds // 100 + 0x01b21dd213814000
    if _last_timestamp is not None and timestamp <= _last_timestamp:
        timestamp = _last_timestamp + 1
    _last_timestamp = timestamp
    if clock_seq is None:
        import random
        clock_seq = random.getrandbits(14) # instead of stable storage
    time_low = timestamp & 0xffffffff
    time_mid = (timestamp >> 32) & 0xffff
    time_hi_version = (timestamp >> 48) & 0x0fff
    clock_seq_low = clock_seq & 0xff
    clock_seq_hi_variant = (clock_seq >> 8) & 0x3f
    if node is None:
        node = getnode()
    return UUID(fields=(time_low, time_mid, time_hi_version,
                        clock_seq_hi_variant, clock_seq_low, node), version=1)

def uuid3(namespace, name):
    """Generate a UUID from the MD5 hash of a namespace UUID and a name."""
    if isinstance(name, str):
        name = bytes(name, "utf-8")
    from hashlib import md5
    digest = md5(
        namespace.bytes + name,
        usedforsecurity=False
    ).digest()
    return UUID(bytes=digest[:16], version=3)

def uuid4():
    """Generate a random UUID."""
    return UUID(bytes=os.urandom(16), version=4)

def uuid5(namespace, name):
    """Generate a UUID from the SHA-1 hash of a namespace UUID and a name."""
    if isinstance(name, str):
        name = bytes(name, "utf-8")
    from hashlib import sha1
    hash = sha1(namespace.bytes + name).digest()
    return UUID(bytes=hash[:16], version=5)


def main():
    """Run the uuid command line interface."""
    uuid_funcs = {
        "uuid1": uuid1,
        "uuid3": uuid3,
        "uuid4": uuid4,
        "uuid5": uuid5
    }
    uuid_namespace_funcs = ("uuid3", "uuid5")
    namespaces = {
        "@dns": NAMESPACE_DNS,
        "@url": NAMESPACE_URL,
        "@oid": NAMESPACE_OID,
        "@x500": NAMESPACE_X500
    }

    import argparse
    parser = argparse.ArgumentParser(
        description="Generates a uuid using the selected uuid function.")
    parser.add_argument("-u", "--uuid", choices=uuid_funcs.keys(), default="uuid4",
                        help="The function to use to generate the uuid. "
                        "By default uuid4 function is used.")
    parser.add_argument("-n", "--namespace",
                        help="The namespace is a UUID, or '@ns' where 'ns' is a "
                        "well-known predefined UUID addressed by namespace name. "
                        "Such as @dns, @url, @oid, and @x500. "
                        "Only required for uuid3/uuid5 functions.")
    parser.add_argument("-N", "--name",
                        help="The name used as part of generating the uuid. "
                        "Only required for uuid3/uuid5 functions.")

    args = parser.parse_args()
    uuid_func = uuid_funcs[args.uuid]
    namespace = args.namespace
    name = args.name

    if args.uuid in uuid_namespace_funcs:
        if not namespace or not name:
            parser.error(
                "Incorrect number of arguments. "
                f"{args.uuid} requires a namespace and a name. "
                "Run 'python -m uuid -h' for more information."
            )
        namespace = namespaces[namespace] if namespace in namespaces else UUID(namespace)
        print(uuid_func(namespace, name))
    else:
        print(uuid_func())


# The following standard UUIDs are for use with uuid3() or uuid5().

NAMESPACE_DNS = UUID('6ba7b810-9dad-11d1-80b4-00c04fd430c8')
NAMESPACE_URL = UUID('6ba7b811-9dad-11d1-80b4-00c04fd430c8')
NAMESPACE_OID = UUID('6ba7b812-9dad-11d1-80b4-00c04fd430c8')
NAMESPACE_X500 = UUID('6ba7b814-9dad-11d1-80b4-00c04fd430c8')

if __name__ == "__main__":
    main()
```
