## Supplementary software v0.2.1 for "Virtual control arms for paediatric myopia trials: external validation of axial-elongation models": warnings.py

```
"""Python part of the warnings subsystem."""

import sys


__all__ = ["warn", "warn_explicit", "showwarning",
           "formatwarning", "filterwarnings", "simplefilter",
           "resetwarnings", "catch_warnings", "deprecated"]

def showwarning(message, category, filename, lineno, file=None, line=None):
    """Hook to write a warning to a file; replace if you like."""
    msg = WarningMessage(message, category, filename, lineno, file, line)
    _showwarnmsg_impl(msg)

def formatwarning(message, category, filename, lineno, line=None):
    """Function to format a warning the standard way."""
    msg = WarningMessage(message, category, filename, lineno, None, line)
    return _formatwarnmsg_impl(msg)

def _showwarnmsg_impl(msg):
    file = msg.file
    if file is None:
        file = sys.stderr
        if file is None:
            # sys.stderr is None when run with pythonw.exe:
            # warnings get lost
            return
    text = _formatwarnmsg(msg)
    try:
        file.write(text)
    except OSError:
        # the file (probably stderr) is invalid - this warning gets lost.
        pass

def _formatwarnmsg_impl(msg):
    category = msg.category.__name__
    s =  f"{msg.filename}:{msg.lineno}: {category}: {msg.message}\n"

    if msg.line is None:
        try:
            import linecache
            line = linecache.getline(msg.filename, msg.lineno)
        except Exception:
            # When a warning is logged during Python shutdown, linecache
            # and the import machinery don't work anymore
            line = None
            linecache = None
    else:
        line = msg.line
    if line:
        line = line.strip()
        s += "  %s\n" % line

    if msg.source is not None:
        try:
            import tracemalloc
        # Logging a warning should not raise a new exception:
        # catch Exception, not only ImportError and RecursionError.
        except Exception:
            # don't suggest to enable tracemalloc if it's not available
            suggest_tracemalloc = False
            tb = None
        else:
            try:
                suggest_tracemalloc = not tracemalloc.is_tracing()
                tb = tracemalloc.get_object_traceback(msg.source)
            except Exception:
                # When a warning is logged during Python shutdown, tracemalloc
                # and the import machinery don't work anymore
                suggest_tracemalloc = False
                tb = None

        if tb is not None:
            s += 'Object allocated at (most recent call last):\n'
            for frame in tb:
                s += ('  File "%s", lineno %s\n'
                      % (frame.filename, frame.lineno))

                try:
                    if linecache is not None:
                        line = linecache.getline(frame.filename, frame.lineno)
                    else:
                        line = None
                except Exception:
                    line = None
                if line:
                    line = line.strip()
                    s += '    %s\n' % line
        elif suggest_tracemalloc:
            s += (f'{category}: Enable tracemalloc to get the object '
                  f'allocation traceback\n')
    return s

# Keep a reference to check if the function was replaced
_showwarning_orig = showwarning

def _showwarnmsg(msg):
    """Hook to write a warning to a file; replace if you like."""
    try:
        sw = showwarning
    except NameError:
        pass
    else:
        if sw is not _showwarning_orig:
            # warnings.showwarning() was replaced
            if not callable(sw):
                raise TypeError("warnings.showwarning() must be set to a "
                                "function or method")

            sw(msg.message, msg.category, msg.filename, msg.lineno,
               msg.file, msg.line)
            return
    _showwarnmsg_impl(msg)

# Keep a reference to check if the function was replaced
_formatwarning_orig = formatwarning

def _formatwarnmsg(msg):
    """Function to format a warning the standard way."""
    try:
        fw = formatwarning
    except NameError:
        pass
    else:
        if fw is not _formatwarning_orig:
            # warnings.formatwarning() was replaced
            return fw(msg.message, msg.category,
                      msg.filename, msg.lineno, msg.line)
    return _formatwarnmsg_impl(msg)

def filterwarnings(action, message="", category=Warning, module="", lineno=0,
                   append=False):
    """Insert an entry into the list of warnings filters (at the front).

    'action' -- one of "error", "ignore", "always", "default", "module",
                or "once"
    'message' -- a regex that the warning message must match
    'category' -- a class that the warning must be a subclass of
    'module' -- a regex that the module name must match
    'lineno' -- an integer line number, 0 matches all warnings
    'append' -- if true, append to the list of filters
    """
    if action not in {"error", "ignore", "always", "default", "module", "once"}:
        raise ValueError(f"invalid action: {action!r}")
    if not isinstance(message, str):
        raise TypeError("message must be a string")
    if not isinstance(category, type) or not issubclass(category, Warning):
        raise TypeError("category must be a Warning subclass")
    if not isinstance(module, str):
        raise TypeError("module must be a string")
    if not isinstance(lineno, int):
        raise TypeError("lineno must be an int")
    if lineno < 0:
        raise ValueError("lineno must be an int >= 0")

    if message or module:
        import re

    if message:
        message = re.compile(message, re.I)
    else:
        message = None
    if module:
        module = re.compile(module)
    else:
        module = None

    _add_filter(action, message, category, module, lineno, append=append)

def simplefilter(action, category=Warning, lineno=0, append=False):
    """Insert a simple entry into the list of warnings filters (at the front).

    A simple filter matches all modules and messages.
    'action' -- one of "error", "ignore", "always", "default", "module",
                or "once"
    'category' -- a class that the warning must be a subclass of
    'lineno' -- an integer line number, 0 matches all warnings
    'append' -- if true, append to the list of filters
    """
    if action not in {"error", "ignore", "always", "default", "module", "once"}:
        raise ValueError(f"invalid action: {action!r}")
    if not isinstance(lineno, int):
        raise TypeError("lineno must be an int")
    if lineno < 0:
        raise ValueError("lineno must be an int >= 0")
    _add_filter(action, None, category, None, lineno, append=append)

def _add_filter(*item, append):
    # Remove possible duplicate filters, so new one will be placed
    # in correct place. If append=True and duplicate exists, do nothing.
    if not append:
        try:
            filters.remove(item)
        except ValueError:
            pass
        filters.insert(0, item)
    else:
        if item not in filters:
            filters.append(item)
    _filters_mutated()

def resetwarnings():
    """Clear the list of warning filters, so that no filters are active."""
    filters[:] = []
    _filters_mutated()

class _OptionError(Exception):
    """Exception used by option processing helpers."""
    pass

# Helper to process -W options passed via sys.warnoptions
def _processoptions(args):
    for arg in args:
        try:
            _setoption(arg)
        except _OptionError as msg:
            print("Invalid -W option ignored:", msg, file=sys.stderr)

# Helper for _processoptions()
def _setoption(arg):
    parts = arg.split(':')
    if len(parts) > 5:
        raise _OptionError("too many fields (max 5): %r" % (arg,))
    while len(parts) < 5:
        parts.append('')
    action, message, category, module, lineno = [s.strip()
                                                 for s in parts]
    action = _getaction(action)
    category = _getcategory(category)
    if message or module:
        import re
    if message:
        message = re.escape(message)
    if module:
        module = re.escape(module) + r'\Z'
    if lineno:
        try:
            lineno = int(lineno)
            if lineno < 0:
                raise ValueError
        except (ValueError, OverflowError):
            raise _OptionError("invalid lineno %r" % (lineno,)) from None
    else:
        lineno = 0
    filterwarnings(action, message, category, module, lineno)

# Helper for _setoption()
def _getaction(action):
    if not action:
        return "default"
    if action == "all": return "always" # Alias
    for a in ('default', 'always', 'ignore', 'module', 'once', 'error'):
        if a.startswith(action):
            return a
    raise _OptionError("invalid action: %r" % (action,))

# Helper for _setoption()
def _getcategory(category):
    if not category:
        return Warning
    if '.' not in category:
        import builtins as m
        klass = category
    else:
        module, _, klass = category.rpartition('.')
        try:
            m = __import__(module, None, None, [klass])
        except ImportError:
            raise _OptionError("invalid module name: %r" % (module,)) from None
    try:
        cat = getattr(m, klass)
    except AttributeError:
        raise _OptionError("unknown warning category: %r" % (category,)) from None
    if not issubclass(cat, Warning):
        raise _OptionError("invalid warning category: %r" % (category,))
    return cat


def _is_internal_filename(filename):
    return 'importlib' in filename and '_bootstrap' in filename


def _is_filename_to_skip(filename, skip_file_prefixes):
    return any(filename.startswith(prefix) for prefix in skip_file_prefixes)


def _is_internal_frame(frame):
    """Signal whether the frame is an internal CPython implementation detail."""
    return _is_internal_filename(frame.f_code.co_filename)


def _next_external_frame(frame, skip_file_prefixes):
    """Find the next frame that doesn't involve Python or user internals."""
    frame = frame.f_back
    while frame is not None and (
            _is_internal_filename(filename := frame.f_code.co_filename) or
            _is_filename_to_skip(filename, skip_file_prefixes)):
        frame = frame.f_back
    return frame


# Code typically replaced by _warnings
def warn(message, category=None, stacklevel=1, source=None,
         *, skip_file_prefixes=()):
    """Issue a warning, or maybe ignore it or raise an exception."""
    # Check if message is already a Warning object
    if isinstance(message, Warning):
        category = message.__class__
    # Check category argument
    if category is None:
        category = UserWarning
    if not (isinstance(category, type) and issubclass(category, Warning)):
        raise TypeError("category must be a Warning subclass, "
                        "not '{:s}'".format(type(category).__name__))
    if not isinstance(skip_file_prefixes, tuple):
        # The C version demands a tuple for implementation performance.
        raise TypeError('skip_file_prefixes must be a tuple of strs.')
    if skip_file_prefixes:
        stacklevel = max(2, stacklevel)
    # Get context information
    try:
        if stacklevel <= 1 or _is_internal_frame(sys._getframe(1)):
            # If frame is too small to care or if the warning originated in
            # internal code, then do not try to hide any frames.
            frame = sys._getframe(stacklevel)
        else:
            frame = sys._getframe(1)
            # Look for one frame less since the above line starts us off.
            for x in range(stacklevel-1):
                frame = _next_external_frame(frame, skip_file_prefixes)
                if frame is None:
                    raise ValueError
    except ValueError:
        globals = sys.__dict__
        filename = "<sys>"
        lineno = 0
    else:
        globals = frame.f_globals
        filename = frame.f_code.co_filename
        lineno = frame.f_lineno
    if '__name__' in globals:
        module = globals['__name__']
    else:
        module = "<string>"
    registry = globals.setdefault("__warningregistry__", {})
    warn_explicit(message, category, filename, lineno, module, registry,
                  globals, source)

def warn_explicit(message, category, filename, lineno,
                  module=None, registry=None, module_globals=None,
                  source=None):
    lineno = int(lineno)
    if module is None:
        module = filename or "<unknown>"
        if module[-3:].lower() == ".py":
            module = module[:-3] # XXX What about leading pathname?
    if registry is None:
        registry = {}
    if registry.get('version', 0) != _filters_version:
        registry.clear()
        registry['version'] = _filters_version
    if isinstance(message, Warning):
        text = str(message)
        category = message.__class__
    else:
        text = message
        message = category(message)
    key = (text, category, lineno)
    # Quick test for common case
    if registry.get(key):
        return
    # Search the filters
    for item in filters:
        action, msg, cat, mod, ln = item
        if ((msg is None or msg.match(text)) and
            issubclass(category, cat) and
            (mod is None or mod.match(module)) and
            (ln == 0 or lineno == ln)):
            break
    else:
        action = defaultaction
    # Early exit actions
    if action == "ignore":
        return

    # Prime the linecache for formatting, in case the
    # "file" is actually in a zipfile or something.
    import linecache
    linecache.getlines(filename, module_globals)

    if action == "error":
        raise message
    # Other actions
    if action == "once":
        registry[key] = 1
        oncekey = (text, category)
        if onceregistry.get(oncekey):
            return
        onceregistry[oncekey] = 1
    elif action == "always":
        pass
    elif action == "module":
        registry[key] = 1
        altkey = (text, category, 0)
        if registry.get(altkey):
            return
        registry[altkey] = 1
    elif action == "default":
        registry[key] = 1
    else:
        # Unrecognized actions are errors
        raise RuntimeError(
              "Unrecognized action (%r) in warnings.filters:\n %s" %
              (action, item))
    # Print message and context
    msg = WarningMessage(message, category, filename, lineno, source)
    _showwarnmsg(msg)


class WarningMessage(object):

    _WARNING_DETAILS = ("message", "category", "filename", "lineno", "file",
                        "line", "source")

    def __init__(self, message, category, filename, lineno, file=None,
                 line=None, source=None):
        self.message = message
        self.category = category
        self.filename = filename
        self.lineno = lineno
        self.file = file
        self.line = line
        self.source = source
        self._category_name = category.__name__ if category else None

    def __str__(self):
        return ("{message : %r, category : %r, filename : %r, lineno : %s, "
                    "line : %r}" % (self.message, self._category_name,
                                    self.filename, self.lineno, self.line))


class catch_warnings(object):

    """A context manager that copies and restores the warnings filter upon
    exiting the context.

    The 'record' argument specifies whether warnings should be captured by a
    custom implementation of warnings.showwarning() and be appended to a list
    returned by the context manager. Otherwise None is returned by the context
    manager. The objects appended to the list are arguments whose attributes
    mirror the arguments to showwarning().

    The 'module' argument is to specify an alternative module to the module
    named 'warnings' and imported under that name. This argument is only useful
    when testing the warnings module itself.

    If the 'action' argument is not None, the remaining arguments are passed
    to warnings.simplefilter() as if it were called immediately on entering the
    context.
    """

    def __init__(self, *, record=False, module=None,
                 action=None, category=Warning, lineno=0, append=False):
        """Specify whether to record warnings and if an alternative module
        should be used other than sys.modules['warnings'].

        For compatibility with Python 3.0, please consider all arguments to be
        keyword-only.

        """
        self._record = record
        self._module = sys.modules['warnings'] if module is None else module
        self._entered = False
        if action is None:
            self._filter = None
        else:
            self._filter = (action, category, lineno, append)

    def __repr__(self):
        args = []
        if self._record:
            args.append("record=True")
        if self._module is not sys.modules['warnings']:
            args.append("module=%r" % self._module)
        name = type(self).__name__
        return "%s(%s)" % (name, ", ".join(args))

    def __enter__(self):
        if self._entered:
            raise RuntimeError("Cannot enter %r twice" % self)
        self._entered = True
        self._filters = self._module.filters
        self._module.filters = self._filters[:]
        self._module._filters_mutated()
        self._showwarning = self._module.showwarning
        self._showwarnmsg_impl = self._module._showwarnmsg_impl
        if self._filter is not None:
            simplefilter(*self._filter)
        if self._record:
            log = []
            self._module._showwarnmsg_impl = log.append
            # Reset showwarning() to the default implementation to make sure
            # that _showwarnmsg() calls _showwarnmsg_impl()
            self._module.showwarning = self._module._showwarning_orig
            return log
        else:
            return None

    def __exit__(self, *exc_info):
        if not self._entered:
            raise RuntimeError("Cannot exit %r without entering first" % self)
        self._module.filters = self._filters
        self._module._filters_mutated()
        self._module.showwarning = self._showwarning
        self._module._showwarnmsg_impl = self._showwarnmsg_impl


class deprecated:
    """Indicate that a class, function or overload is deprecated.

    When this decorator is applied to an object, the type checker
    will generate a diagnostic on usage of the deprecated object.

    Usage:

        @deprecated("Use B instead")
        class A:
            pass

        @deprecated("Use g instead")
        def f():
            pass

        @overload
        @deprecated("int support is deprecated")
        def g(x: int) -> int: ...
        @overload
        def g(x: str) -> int: ...

    The warning specified by *category* will be emitted at runtime
    on use of deprecated objects. For functions, that happens on calls;
    for classes, on instantiation and on creation of subclasses.
    If the *category* is ``None``, no warning is emitted at runtime.
    The *stacklevel* determines where the
    warning is emitted. If it is ``1`` (the default), the warning
    is emitted at the direct caller of the deprecated object; if it
    is higher, it is emitted further up the stack.
    Static type checker behavior is not affected by the *category*
    and *stacklevel* arguments.

    The deprecation message passed to the decorator is saved in the
    ``__deprecated__`` attribute on the decorated object.
    If applied to an overload, the decorator
    must be after the ``@overload`` decorator for the attribute to
    exist on the overload as returned by ``get_overloads()``.

    See PEP 702 for details.

    """
    def __init__(
        self,
        message: str,
        /,
        *,
        category: type[Warning] | None = DeprecationWarning,
        stacklevel: int = 1,
    ) -> None:
        if not isinstance(message, str):
            raise TypeError(
                f"Expected an object of type str for 'message', not {type(message).__name__!r}"
            )
        self.message = message
        self.category = category
        self.stacklevel = stacklevel

    def __call__(self, arg, /):
        # Make sure the inner functions created below don't
        # retain a reference to self.
        msg = self.message
        category = self.category
        stacklevel = self.stacklevel
        if category is None:
            arg.__deprecated__ = msg
            return arg
        elif isinstance(arg, type):
            import functools
            from types import MethodType

            original_new = arg.__new__

            @functools.wraps(original_new)
            def __new__(cls, *args, **kwargs):
                if cls is arg:
                    warn(msg, category=category, stacklevel=stacklevel + 1)
                if original_new is not object.__new__:
                    return original_new(cls, *args, **kwargs)
                # Mirrors a similar check in object.__new__.
                elif cls.__init__ is object.__init__ and (args or kwargs):
                    raise TypeError(f"{cls.__name__}() takes no arguments")
                else:
                    return original_new(cls)

            arg.__new__ = staticmethod(__new__)

            original_init_subclass = arg.__init_subclass__
            # We need slightly different behavior if __init_subclass__
            # is a bound method (likely if it was implemented in Python)
            if isinstance(original_init_subclass, MethodType):
                original_init_subclass = original_init_subclass.__func__

                @functools.wraps(original_init_subclass)
                def __init_subclass__(*args, **kwargs):
                    warn(msg, category=category, stacklevel=stacklevel + 1)
                    return original_init_subclass(*args, **kwargs)

                arg.__init_subclass__ = classmethod(__init_subclass__)
            # Or otherwise, which likely means it's a builtin such as
            # object's implementation of __init_subclass__.
            else:
                @functools.wraps(original_init_subclass)
                def __init_subclass__(*args, **kwargs):
                    warn(msg, category=category, stacklevel=stacklevel + 1)
                    return original_init_subclass(*args, **kwargs)

                arg.__init_subclass__ = __init_subclass__

            arg.__deprecated__ = __new__.__deprecated__ = msg
            __init_subclass__.__deprecated__ = msg
            return arg
        elif callable(arg):
            import functools
            import inspect

            @functools.wraps(arg)
            def wrapper(*args, **kwargs):
                warn(msg, category=category, stacklevel=stacklevel + 1)
                return arg(*args, **kwargs)

            if inspect.iscoroutinefunction(arg):
                wrapper = inspect.markcoroutinefunction(wrapper)

            arg.__deprecated__ = wrapper.__deprecated__ = msg
            return wrapper
        else:
            raise TypeError(
                "@deprecated decorator with non-None category must be applied to "
                f"a class or callable, not {arg!r}"
            )


_DEPRECATED_MSG = "{name!r} is deprecated and slated for removal in Python {remove}"

def _deprecated(name, message=_DEPRECATED_MSG, *, remove, _version=sys.version_info):
    """Warn that *name* is deprecated or should be removed.

    RuntimeError is raised if *remove* specifies a major/minor tuple older than
    the current Python version or the same version but past the alpha.

    The *message* argument is formatted with *name* and *remove* as a Python
    version tuple (e.g. (3, 11)).

    """
    remove_formatted = f"{remove[0]}.{remove[1]}"
    if (_version[:2] > remove) or (_version[:2] == remove and _version[3] != "alpha"):
        msg = f"{name!r} was slated for removal after Python {remove_formatted} alpha"
        raise RuntimeError(msg)
    else:
        msg = message.format(name=name, remove=remove_formatted)
        warn(msg, DeprecationWarning, stacklevel=3)


# Private utility function called by _PyErr_WarnUnawaitedCoroutine
def _warn_unawaited_coroutine(coro):
    msg_lines = [
        f"coroutine '{coro.__qualname__}' was never awaited\n"
    ]
    if coro.cr_origin is not None:
        import linecache, traceback
        def extract():
            for filename, lineno, funcname in reversed(coro.cr_origin):
                line = linecache.getline(filename, lineno)
                yield (filename, lineno, funcname, line)
        msg_lines.append("Coroutine created at (most recent call last)\n")
        msg_lines += traceback.format_list(list(extract()))
    msg = "".join(msg_lines).rstrip("\n")
    # Passing source= here means that if the user happens to have tracemalloc
    # enabled and tracking where the coroutine was created, the warning will
    # contain that traceback. This does mean that if they have *both*
    # coroutine origin tracking *and* tracemalloc enabled, they'll get two
    # partially-redundant tracebacks. If we wanted to be clever we could
    # probably detect this case and avoid it, but for now we don't bother.
    warn(msg, category=RuntimeWarning, stacklevel=2, source=coro)


# filters contains a sequence of filter 5-tuples
# The components of the 5-tuple are:
# - an action: error, ignore, always, default, module, or once
# - a compiled regex that must match the warning message
# - a class representing the warning category
# - a compiled regex that must match the module that is being warned
# - a line number for the line being warning, or 0 to mean any line
# If either if the compiled regexs are None, match anything.
try:
    from _warnings import (filters, _defaultaction, _onceregistry,
                           warn, warn_explicit, _filters_mutated)
    defaultaction = _defaultaction
    onceregistry = _onceregistry
    _warnings_defaults = True
except ImportError:
    filters = []
    defaultaction = "default"
    onceregistry = {}

    _filters_version = 1

    def _filters_mutated():
        global _filters_version
        _filters_version += 1

    _warnings_defaults = False


# Module initialization
_processoptions(sys.warnoptions)
if not _warnings_defaults:
    # Several warning categories are ignored by default in regular builds
    if not hasattr(sys, 'gettotalrefcount'):
        filterwarnings("default", category=DeprecationWarning,
                       module="__main__", append=1)
        simplefilter("ignore", category=DeprecationWarning, append=1)
        simplefilter("ignore", category=PendingDeprecationWarning, append=1)
        simplefilter("ignore", category=ImportWarning, append=1)
        simplefilter("ignore", category=ResourceWarning, append=1)

del _warnings_defaults
```
