## Supplementary software v0.2.1 for "Virtual control arms for paediatric myopia trials: external validation of axial-elongation models": wave.py

```
"""Stuff to parse WAVE files.

Usage.

Reading WAVE files:
      f = wave.open(file, 'r')
where file is either the name of a file or an open file pointer.
The open file pointer must have methods read(), seek(), and close().
When the setpos() and rewind() methods are not used, the seek()
method is not  necessary.

This returns an instance of a class with the following public methods:
      getnchannels()  -- returns number of audio channels (1 for
                         mono, 2 for stereo)
      getsampwidth()  -- returns sample width in bytes
      getframerate()  -- returns sampling frequency
      getnframes()    -- returns number of audio frames
      getcomptype()   -- returns compression type ('NONE' for linear samples)
      getcompname()   -- returns human-readable version of
                         compression type ('not compressed' linear samples)
      getparams()     -- returns a namedtuple consisting of all of the
                         above in the above order
      getmarkers()    -- returns None (for compatibility with the
                         old aifc module)
      getmark(id)     -- raises an error since the mark does not
                         exist (for compatibility with the old aifc module)
      readframes(n)   -- returns at most n frames of audio
      rewind()        -- rewind to the beginning of the audio stream
      setpos(pos)     -- seek to the specified position
      tell()          -- return the current position
      close()         -- close the instance (make it unusable)
The position returned by tell() and the position given to setpos()
are compatible and have nothing to do with the actual position in the
file.
The close() method is called automatically when the class instance
is destroyed.

Writing WAVE files:
      f = wave.open(file, 'w')
where file is either the name of a file or an open file pointer.
The open file pointer must have methods write(), tell(), seek(), and
close().

This returns an instance of a class with the following public methods:
      setnchannels(n) -- set the number of channels
      setsampwidth(n) -- set the sample width
      setframerate(n) -- set the frame rate
      setnframes(n)   -- set the number of frames
      setcomptype(type, name)
                      -- set the compression type and the
                         human-readable compression type
      setparams(tuple)
                      -- set all parameters at once
      tell()          -- return current position in output file
      writeframesraw(data)
                      -- write audio frames without patching up the
                         file header
      writeframes(data)
                      -- write audio frames and patch up the file header
      close()         -- patch up the file header and close the
                         output file
You should set the parameters before the first writeframesraw or
writeframes.  The total number of frames does not need to be set,
but when it is set to the correct value, the header does not have to
be patched up.
It is best to first set all parameters, perhaps possibly the
compression type, and then write audio frames using writeframesraw.
When all frames have been written, either call writeframes(b'') or
close() to patch up the sizes in the header.
The close() method is called automatically when the class instance
is destroyed.
"""

from collections import namedtuple
import builtins
import struct
import sys


__all__ = ["open", "Error", "Wave_read", "Wave_write"]

class Error(Exception):
    pass

WAVE_FORMAT_PCM = 0x0001
WAVE_FORMAT_EXTENSIBLE = 0xFFFE
# Derived from uuid.UUID("00000001-0000-0010-8000-00aa00389b71").bytes_le
KSDATAFORMAT_SUBTYPE_PCM = b'\x01\x00\x00\x00\x00\x00\x10\x00\x80\x00\x00\xaa\x008\x9bq'

_array_fmts = None, 'b', 'h', None, 'i'

_wave_params = namedtuple('_wave_params',
                     'nchannels sampwidth framerate nframes comptype compname')


def _byteswap(data, width):
    swapped_data = bytearray(len(data))

    for i in range(0, len(data), width):
        for j in range(width):
            swapped_data[i + width - 1 - j] = data[i + j]

    return bytes(swapped_data)


class _Chunk:
    def __init__(self, file, align=True, bigendian=True, inclheader=False):
        self.closed = False
        self.align = align      # whether to align to word (2-byte) boundaries
        if bigendian:
            strflag = '>'
        else:
            strflag = '<'
        self.file = file
        self.chunkname = file.read(4)
        if len(self.chunkname) < 4:
            raise EOFError
        try:
            self.chunksize = struct.unpack_from(strflag+'L', file.read(4))[0]
        except struct.error:
            raise EOFError from None
        if inclheader:
            self.chunksize = self.chunksize - 8 # subtract header
        self.size_read = 0
        try:
            self.offset = self.file.tell()
        except (AttributeError, OSError):
            self.seekable = False
        else:
            self.seekable = True

    def getname(self):
        """Return the name (ID) of the current chunk."""
        return self.chunkname

    def close(self):
        if not self.closed:
            try:
                self.skip()
            finally:
                self.closed = True

    def seek(self, pos, whence=0):
        """Seek to specified position into the chunk.
        Default position is 0 (start of chunk).
        If the file is not seekable, this will result in an error.
        """

        if self.closed:
            raise ValueError("I/O operation on closed file")
        if not self.seekable:
            raise OSError("cannot seek")
        if whence == 1:
            pos = pos + self.size_read
        elif whence == 2:
            pos = pos + self.chunksize
        if pos < 0 or pos > self.chunksize:
            raise RuntimeError
        self.file.seek(self.offset + pos, 0)
        self.size_read = pos

    def tell(self):
        if self.closed:
            raise ValueError("I/O operation on closed file")
        return self.size_read

    def read(self, size=-1):
        """Read at most size bytes from the chunk.
        If size is omitted or negative, read until the end
        of the chunk.
        """

        if self.closed:
            raise ValueError("I/O operation on closed file")
        if self.size_read >= self.chunksize:
            return b''
        if size < 0:
            size = self.chunksize - self.size_read
        if size > self.chunksize - self.size_read:
            size = self.chunksize - self.size_read
        data = self.file.read(size)
        self.size_read = self.size_read + len(data)
        if self.size_read == self.chunksize and \
           self.align and \
           (self.chunksize & 1):
            dummy = self.file.read(1)
            self.size_read = self.size_read + len(dummy)
        return data

    def skip(self):
        """Skip the rest of the chunk.
        If you are not interested in the contents of the chunk,
        this method should be called so that the file points to
        the start of the next chunk.
        """

        if self.closed:
            raise ValueError("I/O operation on closed file")
        if self.seekable:
            try:
                n = self.chunksize - self.size_read
                # maybe fix alignment
                if self.align and (self.chunksize & 1):
                    n = n + 1
                self.file.seek(n, 1)
                self.size_read = self.size_read + n
                return
            except OSError:
                pass
        while self.size_read < self.chunksize:
            n = min(8192, self.chunksize - self.size_read)
            dummy = self.read(n)
            if not dummy:
                raise EOFError


class Wave_read:
    """Variables used in this class:

    These variables are available to the user though appropriate
    methods of this class:
    _file -- the open file with methods read(), close(), and seek()
              set through the __init__() method
    _nchannels -- the number of audio channels
              available through the getnchannels() method
    _nframes -- the number of audio frames
              available through the getnframes() method
    _sampwidth -- the number of bytes per audio sample
              available through the getsampwidth() method
    _framerate -- the sampling frequency
              available through the getframerate() method
    _comptype -- the AIFF-C compression type ('NONE' if AIFF)
              available through the getcomptype() method
    _compname -- the human-readable AIFF-C compression type
              available through the getcomptype() method
    _soundpos -- the position in the audio stream
              available through the tell() method, set through the
              setpos() method

    These variables are used internally only:
    _fmt_chunk_read -- 1 iff the FMT chunk has been read
    _data_seek_needed -- 1 iff positioned correctly in audio
              file for readframes()
    _data_chunk -- instantiation of a chunk class for the DATA chunk
    _framesize -- size of one frame in the file
    """

    def initfp(self, file):
        self._convert = None
        self._soundpos = 0
        self._file = _Chunk(file, bigendian = 0)
        if self._file.getname() != b'RIFF':
            raise Error('file does not start with RIFF id')
        if self._file.read(4) != b'WAVE':
            raise Error('not a WAVE file')
        self._fmt_chunk_read = 0
        self._data_chunk = None
        while 1:
            self._data_seek_needed = 1
            try:
                chunk = _Chunk(self._file, bigendian = 0)
            except EOFError:
                break
            chunkname = chunk.getname()
            if chunkname == b'fmt ':
                self._read_fmt_chunk(chunk)
                self._fmt_chunk_read = 1
            elif chunkname == b'data':
                if not self._fmt_chunk_read:
                    raise Error('data chunk before fmt chunk')
                self._data_chunk = chunk
                self._nframes = chunk.chunksize // self._framesize
                self._data_seek_needed = 0
                break
            chunk.skip()
        if not self._fmt_chunk_read or not self._data_chunk:
            raise Error('fmt chunk and/or data chunk missing')

    def __init__(self, f):
        self._i_opened_the_file = None
        if isinstance(f, str):
            f = builtins.open(f, 'rb')
            self._i_opened_the_file = f
        # else, assume it is an open file object already
        try:
            self.initfp(f)
        except:
            if self._i_opened_the_file:
                f.close()
            raise

    def __del__(self):
        self.close()

    def __enter__(self):
        return self

    def __exit__(self, *args):
        self.close()

    #
    # User visible methods.
    #
    def getfp(self):
        return self._file

    def rewind(self):
        self._data_seek_needed = 1
        self._soundpos = 0

    def close(self):
        self._file = None
        file = self._i_opened_the_file
        if file:
            self._i_opened_the_file = None
            file.close()

    def tell(self):
        return self._soundpos

    def getnchannels(self):
        return self._nchannels

    def getnframes(self):
        return self._nframes

    def getsampwidth(self):
        return self._sampwidth

    def getframerate(self):
        return self._framerate

    def getcomptype(self):
        return self._comptype

    def getcompname(self):
        return self._compname

    def getparams(self):
        return _wave_params(self.getnchannels(), self.getsampwidth(),
                       self.getframerate(), self.getnframes(),
                       self.getcomptype(), self.getcompname())

    def getmarkers(self):
        import warnings
        warnings._deprecated("Wave_read.getmarkers", remove=(3, 15))
        return None

    def getmark(self, id):
        import warnings
        warnings._deprecated("Wave_read.getmark", remove=(3, 15))
        raise Error('no marks')

    def setpos(self, pos):
        if pos < 0 or pos > self._nframes:
            raise Error('position not in range')
        self._soundpos = pos
        self._data_seek_needed = 1

    def readframes(self, nframes):
        if self._data_seek_needed:
            self._data_chunk.seek(0, 0)
            pos = self._soundpos * self._framesize
            if pos:
                self._data_chunk.seek(pos, 0)
            self._data_seek_needed = 0
        if nframes == 0:
            return b''
        data = self._data_chunk.read(nframes * self._framesize)
        if self._sampwidth != 1 and sys.byteorder == 'big':
            data = _byteswap(data, self._sampwidth)
        if self._convert and data:
            data = self._convert(data)
        self._soundpos = self._soundpos + len(data) // (self._nchannels * self._sampwidth)
        return data

    #
    # Internal methods.
    #

    def _read_fmt_chunk(self, chunk):
        try:
            wFormatTag, self._nchannels, self._framerate, dwAvgBytesPerSec, wBlockAlign = struct.unpack_from('<HHLLH', chunk.read(14))
        except struct.error:
            raise EOFError from None
        if wFormatTag != WAVE_FORMAT_PCM and wFormatTag != WAVE_FORMAT_EXTENSIBLE:
            raise Error('unknown format: %r' % (wFormatTag,))
        try:
            sampwidth = struct.unpack_from('<H', chunk.read(2))[0]
        except struct.error:
            raise EOFError from None
        if wFormatTag == WAVE_FORMAT_EXTENSIBLE:
            try:
                cbSize, wValidBitsPerSample, dwChannelMask = struct.unpack_from('<HHL', chunk.read(8))
                # Read the entire UUID from the chunk
                SubFormat = chunk.read(16)
                if len(SubFormat) < 16:
                    raise EOFError
            except struct.error:
                raise EOFError from None
            if SubFormat != KSDATAFORMAT_SUBTYPE_PCM:
                try:
                    import uuid
                    subformat_msg = f'unknown extended format: {uuid.UUID(bytes_le=SubFormat)}'
                except Exception:
                    subformat_msg = 'unknown extended format'
                raise Error(subformat_msg)
        self._sampwidth = (sampwidth + 7) // 8
        if not self._sampwidth:
            raise Error('bad sample width')
        if not self._nchannels:
            raise Error('bad # of channels')
        self._framesize = self._nchannels * self._sampwidth
        self._comptype = 'NONE'
        self._compname = 'not compressed'


class Wave_write:
    """Variables used in this class:

    These variables are user settable through appropriate methods
    of this class:
    _file -- the open file with methods write(), close(), tell(), seek()
              set through the __init__() method
    _comptype -- the AIFF-C compression type ('NONE' in AIFF)
              set through the setcomptype() or setparams() method
    _compname -- the human-readable AIFF-C compression type
              set through the setcomptype() or setparams() method
    _nchannels -- the number of audio channels
              set through the setnchannels() or setparams() method
    _sampwidth -- the number of bytes per audio sample
              set through the setsampwidth() or setparams() method
    _framerate -- the sampling frequency
              set through the setframerate() or setparams() method
    _nframes -- the number of audio frames written to the header
              set through the setnframes() or setparams() method

    These variables are used internally only:
    _datalength -- the size of the audio samples written to the header
    _nframeswritten -- the number of frames actually written
    _datawritten -- the size of the audio samples actually written
    """

    def __init__(self, f):
        self._i_opened_the_file = None
        if isinstance(f, str):
            f = builtins.open(f, 'wb')
            self._i_opened_the_file = f
        try:
            self.initfp(f)
        except:
            if self._i_opened_the_file:
                f.close()
            raise

    def initfp(self, file):
        self._file = file
        self._convert = None
        self._nchannels = 0
        self._sampwidth = 0
        self._framerate = 0
        self._nframes = 0
        self._nframeswritten = 0
        self._datawritten = 0
        self._datalength = 0
        self._headerwritten = False

    def __del__(self):
        self.close()

    def __enter__(self):
        return self

    def __exit__(self, *args):
        self.close()

    #
    # User visible methods.
    #
    def setnchannels(self, nchannels):
        if self._datawritten:
            raise Error('cannot change parameters after starting to write')
        if nchannels < 1:
            raise Error('bad # of channels')
        self._nchannels = nchannels

    def getnchannels(self):
        if not self._nchannels:
            raise Error('number of channels not set')
        return self._nchannels

    def setsampwidth(self, sampwidth):
        if self._datawritten:
            raise Error('cannot change parameters after starting to write')
        if sampwidth < 1 or sampwidth > 4:
            raise Error('bad sample width')
        self._sampwidth = sampwidth

    def getsampwidth(self):
        if not self._sampwidth:
            raise Error('sample width not set')
        return self._sampwidth

    def setframerate(self, framerate):
        if self._datawritten:
            raise Error('cannot change parameters after starting to write')
        if framerate <= 0:
            raise Error('bad frame rate')
        self._framerate = int(round(framerate))

    def getframerate(self):
        if not self._framerate:
            raise Error('frame rate not set')
        return self._framerate

    def setnframes(self, nframes):
        if self._datawritten:
            raise Error('cannot change parameters after starting to write')
        self._nframes = nframes

    def getnframes(self):
        return self._nframeswritten

    def setcomptype(self, comptype, compname):
        if self._datawritten:
            raise Error('cannot change parameters after starting to write')
        if comptype not in ('NONE',):
            raise Error('unsupported compression type')
        self._comptype = comptype
        self._compname = compname

    def getcomptype(self):
        return self._comptype

    def getcompname(self):
        return self._compname

    def setparams(self, params):
        nchannels, sampwidth, framerate, nframes, comptype, compname = params
        if self._datawritten:
            raise Error('cannot change parameters after starting to write')
        self.setnchannels(nchannels)
        self.setsampwidth(sampwidth)
        self.setframerate(framerate)
        self.setnframes(nframes)
        self.setcomptype(comptype, compname)

    def getparams(self):
        if not self._nchannels or not self._sampwidth or not self._framerate:
            raise Error('not all parameters set')
        return _wave_params(self._nchannels, self._sampwidth, self._framerate,
              self._nframes, self._comptype, self._compname)

    def setmark(self, id, pos, name):
        import warnings
        warnings._deprecated("Wave_write.setmark", remove=(3, 15))
        raise Error('setmark() not supported')

    def getmark(self, id):
        import warnings
        warnings._deprecated("Wave_write.getmark", remove=(3, 15))
        raise Error('no marks')

    def getmarkers(self):
        import warnings
        warnings._deprecated("Wave_write.getmarkers", remove=(3, 15))
        return None

    def tell(self):
        return self._nframeswritten

    def writeframesraw(self, data):
        if not isinstance(data, (bytes, bytearray)):
            data = memoryview(data).cast('B')
        self._ensure_header_written(len(data))
        nframes = len(data) // (self._sampwidth * self._nchannels)
        if self._convert:
            data = self._convert(data)
        if self._sampwidth != 1 and sys.byteorder == 'big':
            data = _byteswap(data, self._sampwidth)
        self._file.write(data)
        self._datawritten += len(data)
        self._nframeswritten = self._nframeswritten + nframes

    def writeframes(self, data):
        self.writeframesraw(data)
        if self._datalength != self._datawritten:
            self._patchheader()

    def close(self):
        try:
            if self._file:
                self._ensure_header_written(0)
                if self._datalength != self._datawritten:
                    self._patchheader()
                self._file.flush()
        finally:
            self._file = None
            file = self._i_opened_the_file
            if file:
                self._i_opened_the_file = None
                file.close()

    #
    # Internal methods.
    #

    def _ensure_header_written(self, datasize):
        if not self._headerwritten:
            if not self._nchannels:
                raise Error('# channels not specified')
            if not self._sampwidth:
                raise Error('sample width not specified')
            if not self._framerate:
                raise Error('sampling rate not specified')
            self._write_header(datasize)

    def _write_header(self, initlength):
        assert not self._headerwritten
        self._file.write(b'RIFF')
        if not self._nframes:
            self._nframes = initlength // (self._nchannels * self._sampwidth)
        self._datalength = self._nframes * self._nchannels * self._sampwidth
        try:
            self._form_length_pos = self._file.tell()
        except (AttributeError, OSError):
            self._form_length_pos = None
        self._file.write(struct.pack('<L4s4sLHHLLHH4s',
            36 + self._datalength, b'WAVE', b'fmt ', 16,
            WAVE_FORMAT_PCM, self._nchannels, self._framerate,
            self._nchannels * self._framerate * self._sampwidth,
            self._nchannels * self._sampwidth,
            self._sampwidth * 8, b'data'))
        if self._form_length_pos is not None:
            self._data_length_pos = self._file.tell()
        self._file.write(struct.pack('<L', self._datalength))
        self._headerwritten = True

    def _patchheader(self):
        assert self._headerwritten
        if self._datawritten == self._datalength:
            return
        curpos = self._file.tell()
        self._file.seek(self._form_length_pos, 0)
        self._file.write(struct.pack('<L', 36 + self._datawritten))
        self._file.seek(self._data_length_pos, 0)
        self._file.write(struct.pack('<L', self._datawritten))
        self._file.seek(curpos, 0)
        self._datalength = self._datawritten


def open(f, mode=None):
    if mode is None:
        if hasattr(f, 'mode'):
            mode = f.mode
        else:
            mode = 'rb'
    if mode in ('r', 'rb'):
        return Wave_read(f)
    elif mode in ('w', 'wb'):
        return Wave_write(f)
    else:
        raise Error("mode must be 'r', 'rb', 'w', or 'wb'")
```
