## Supplementary software v0.2.1 for "Virtual control arms for paediatric myopia trials: external validation of axial-elongation models": weakref.py

```
"""Weak reference support for Python.

This module is an implementation of PEP 205:

https://peps.python.org/pep-0205/
"""

# Naming convention: Variables named "wr" are weak reference objects;
# they are called this instead of "ref" to avoid name collisions with
# the module-global ref() function imported from _weakref.

from _weakref import (
     getweakrefcount,
     getweakrefs,
     ref,
     proxy,
     CallableProxyType,
     ProxyType,
     ReferenceType,
     _remove_dead_weakref)

from _weakrefset import WeakSet, _IterationGuard

import _collections_abc  # Import after _weakref to avoid circular import.
import sys
import itertools

ProxyTypes = (ProxyType, CallableProxyType)

__all__ = ["ref", "proxy", "getweakrefcount", "getweakrefs",
           "WeakKeyDictionary", "ReferenceType", "ProxyType",
           "CallableProxyType", "ProxyTypes", "WeakValueDictionary",
           "WeakSet", "WeakMethod", "finalize"]


_collections_abc.MutableSet.register(WeakSet)

class WeakMethod(ref):
    """
    A custom `weakref.ref` subclass which simulates a weak reference to
    a bound method, working around the lifetime problem of bound methods.
    """

    __slots__ = "_func_ref", "_meth_type", "_alive", "__weakref__"

    def __new__(cls, meth, callback=None):
        try:
            obj = meth.__self__
            func = meth.__func__
        except AttributeError:
            raise TypeError("argument should be a bound method, not {}"
                            .format(type(meth))) from None
        def _cb(arg):
            # The self-weakref trick is needed to avoid creating a reference
            # cycle.
            self = self_wr()
            if self._alive:
                self._alive = False
                if callback is not None:
                    callback(self)
        self = ref.__new__(cls, obj, _cb)
        self._func_ref = ref(func, _cb)
        self._meth_type = type(meth)
        self._alive = True
        self_wr = ref(self)
        return self

    def __call__(self):
        obj = super().__call__()
        func = self._func_ref()
        if obj is None or func is None:
            return None
        return self._meth_type(func, obj)

    def __eq__(self, other):
        if isinstance(other, WeakMethod):
            if not self._alive or not other._alive:
                return self is other
            return ref.__eq__(self, other) and self._func_ref == other._func_ref
        return NotImplemented

    def __ne__(self, other):
        if isinstance(other, WeakMethod):
            if not self._alive or not other._alive:
                return self is not other
            return ref.__ne__(self, other) or self._func_ref != other._func_ref
        return NotImplemented

    __hash__ = ref.__hash__


class WeakValueDictionary(_collections_abc.MutableMapping):
    """Mapping class that references values weakly.

    Entries in the dictionary will be discarded when no strong
    reference to the value exists anymore
    """
    # We inherit the constructor without worrying about the input
    # dictionary; since it uses our .update() method, we get the right
    # checks (if the other dictionary is a WeakValueDictionary,
    # objects are unwrapped on the way out, and we always wrap on the
    # way in).

    def __init__(self, other=(), /, **kw):
        def remove(wr, selfref=ref(self), _atomic_removal=_remove_dead_weakref):
            self = selfref()
            if self is not None:
                if self._iterating:
                    self._pending_removals.append(wr.key)
                else:
                    # Atomic removal is necessary since this function
                    # can be called asynchronously by the GC
                    _atomic_removal(self.data, wr.key)
        self._remove = remove
        # A list of keys to be removed
        self._pending_removals = []
        self._iterating = set()
        self.data = {}
        self.update(other, **kw)

    def _commit_removals(self, _atomic_removal=_remove_dead_weakref):
        pop = self._pending_removals.pop
        d = self.data
        # We shouldn't encounter any KeyError, because this method should
        # always be called *before* mutating the dict.
        while True:
            try:
                key = pop()
            except IndexError:
                return
            _atomic_removal(d, key)

    def __getitem__(self, key):
        if self._pending_removals:
            self._commit_removals()
        o = self.data[key]()
        if o is None:
            raise KeyError(key)
        else:
            return o

    def __delitem__(self, key):
        if self._pending_removals:
            self._commit_removals()
        del self.data[key]

    def __len__(self):
        if self._pending_removals:
            self._commit_removals()
        return len(self.data)

    def __contains__(self, key):
        if self._pending_removals:
            self._commit_removals()
        try:
            o = self.data[key]()
        except KeyError:
            return False
        return o is not None

    def __repr__(self):
        return "<%s at %#x>" % (self.__class__.__name__, id(self))

    def __setitem__(self, key, value):
        if self._pending_removals:
            self._commit_removals()
        self.data[key] = KeyedRef(value, self._remove, key)

    def copy(self):
        if self._pending_removals:
            self._commit_removals()
        new = WeakValueDictionary()
        with _IterationGuard(self):
            for key, wr in self.data.items():
                o = wr()
                if o is not None:
                    new[key] = o
        return new

    __copy__ = copy

    def __deepcopy__(self, memo):
        from copy import deepcopy
        if self._pending_removals:
            self._commit_removals()
        new = self.__class__()
        with _IterationGuard(self):
            for key, wr in self.data.items():
                o = wr()
                if o is not None:
                    new[deepcopy(key, memo)] = o
        return new

    def get(self, key, default=None):
        if self._pending_removals:
            self._commit_removals()
        try:
            wr = self.data[key]
        except KeyError:
            return default
        else:
            o = wr()
            if o is None:
                # This should only happen
                return default
            else:
                return o

    def items(self):
        if self._pending_removals:
            self._commit_removals()
        with _IterationGuard(self):
            for k, wr in self.data.items():
                v = wr()
                if v is not None:
                    yield k, v

    def keys(self):
        if self._pending_removals:
            self._commit_removals()
        with _IterationGuard(self):
            for k, wr in self.data.items():
                if wr() is not None:
                    yield k

    __iter__ = keys

    def itervaluerefs(self):
        """Return an iterator that yields the weak references to the values.

        The references are not guaranteed to be 'live' at the time
        they are used, so the result of calling the references needs
        to be checked before being used.  This can be used to avoid
        creating references that will cause the garbage collector to
        keep the values around longer than needed.

        """
        if self._pending_removals:
            self._commit_removals()
        with _IterationGuard(self):
            yield from self.data.values()

    def values(self):
        if self._pending_removals:
            self._commit_removals()
        with _IterationGuard(self):
            for wr in self.data.values():
                obj = wr()
                if obj is not None:
                    yield obj

    def popitem(self):
        if self._pending_removals:
            self._commit_removals()
        while True:
            key, wr = self.data.popitem()
            o = wr()
            if o is not None:
                return key, o

    def pop(self, key, *args):
        if self._pending_removals:
            self._commit_removals()
        try:
            o = self.data.pop(key)()
        except KeyError:
            o = None
        if o is None:
            if args:
                return args[0]
            else:
                raise KeyError(key)
        else:
            return o

    def setdefault(self, key, default=None):
        try:
            o = self.data[key]()
        except KeyError:
            o = None
        if o is None:
            if self._pending_removals:
                self._commit_removals()
            self.data[key] = KeyedRef(default, self._remove, key)
            return default
        else:
            return o

    def update(self, other=None, /, **kwargs):
        if self._pending_removals:
            self._commit_removals()
        d = self.data
        if other is not None:
            if not hasattr(other, "items"):
                other = dict(other)
            for key, o in other.items():
                d[key] = KeyedRef(o, self._remove, key)
        for key, o in kwargs.items():
            d[key] = KeyedRef(o, self._remove, key)

    def valuerefs(self):
        """Return a list of weak references to the values.

        The references are not guaranteed to be 'live' at the time
        they are used, so the result of calling the references needs
        to be checked before being used.  This can be used to avoid
        creating references that will cause the garbage collector to
        keep the values around longer than needed.

        """
        if self._pending_removals:
            self._commit_removals()
        return list(self.data.values())

    def __ior__(self, other):
        self.update(other)
        return self

    def __or__(self, other):
        if isinstance(other, _collections_abc.Mapping):
            c = self.copy()
            c.update(other)
            return c
        return NotImplemented

    def __ror__(self, other):
        if isinstance(other, _collections_abc.Mapping):
            c = self.__class__()
            c.update(other)
            c.update(self)
            return c
        return NotImplemented


class KeyedRef(ref):
    """Specialized reference that includes a key corresponding to the value.

    This is used in the WeakValueDictionary to avoid having to create
    a function object for each key stored in the mapping.  A shared
    callback object can use the 'key' attribute of a KeyedRef instead
    of getting a reference to the key from an enclosing scope.

    """

    __slots__ = "key",

    def __new__(type, ob, callback, key):
        self = ref.__new__(type, ob, callback)
        self.key = key
        return self

    def __init__(self, ob, callback, key):
        super().__init__(ob, callback)


class WeakKeyDictionary(_collections_abc.MutableMapping):
    """ Mapping class that references keys weakly.

    Entries in the dictionary will be discarded when there is no
    longer a strong reference to the key. This can be used to
    associate additional data with an object owned by other parts of
    an application without adding attributes to those objects. This
    can be especially useful with objects that override attribute
    accesses.
    """

    def __init__(self, dict=None):
        self.data = {}
        def remove(k, selfref=ref(self)):
            self = selfref()
            if self is not None:
                if self._iterating:
                    self._pending_removals.append(k)
                else:
                    try:
                        del self.data[k]
                    except KeyError:
                        pass
        self._remove = remove
        # A list of dead weakrefs (keys to be removed)
        self._pending_removals = []
        self._iterating = set()
        self._dirty_len = False
        if dict is not None:
            self.update(dict)

    def _commit_removals(self):
        # NOTE: We don't need to call this method before mutating the dict,
        # because a dead weakref never compares equal to a live weakref,
        # even if they happened to refer to equal objects.
        # However, it means keys may already have been removed.
        pop = self._pending_removals.pop
        d = self.data
        while True:
            try:
                key = pop()
            except IndexError:
                return

            try:
                del d[key]
            except KeyError:
                pass

    def _scrub_removals(self):
        d = self.data
        self._pending_removals = [k for k in self._pending_removals if k in d]
        self._dirty_len = False

    def __delitem__(self, key):
        self._dirty_len = True
        del self.data[ref(key)]

    def __getitem__(self, key):
        return self.data[ref(key)]

    def __len__(self):
        if self._dirty_len and self._pending_removals:
            # self._pending_removals may still contain keys which were
            # explicitly removed, we have to scrub them (see issue #21173).
            self._scrub_removals()
        return len(self.data) - len(self._pending_removals)

    def __repr__(self):
        return "<%s at %#x>" % (self.__class__.__name__, id(self))

    def __setitem__(self, key, value):
        self.data[ref(key, self._remove)] = value

    def copy(self):
        new = WeakKeyDictionary()
        with _IterationGuard(self):
            for key, value in self.data.items():
                o = key()
                if o is not None:
                    new[o] = value
        return new

    __copy__ = copy

    def __deepcopy__(self, memo):
        from copy import deepcopy
        new = self.__class__()
        with _IterationGuard(self):
            for key, value in self.data.items():
                o = key()
                if o is not None:
                    new[o] = deepcopy(value, memo)
        return new

    def get(self, key, default=None):
        return self.data.get(ref(key),default)

    def __contains__(self, key):
        try:
            wr = ref(key)
        except TypeError:
            return False
        return wr in self.data

    def items(self):
        with _IterationGuard(self):
            for wr, value in self.data.items():
                key = wr()
                if key is not None:
                    yield key, value

    def keys(self):
        with _IterationGuard(self):
            for wr in self.data:
                obj = wr()
                if obj is not None:
                    yield obj

    __iter__ = keys

    def values(self):
        with _IterationGuard(self):
            for wr, value in self.data.items():
                if wr() is not None:
                    yield value

    def keyrefs(self):
        """Return a list of weak references to the keys.

        The references are not guaranteed to be 'live' at the time
        they are used, so the result of calling the references needs
        to be checked before being used.  This can be used to avoid
        creating references that will cause the garbage collector to
        keep the keys around longer than needed.

        """
        return list(self.data)

    def popitem(self):
        self._dirty_len = True
        while True:
            key, value = self.data.popitem()
            o = key()
            if o is not None:
                return o, value

    def pop(self, key, *args):
        self._dirty_len = True
        return self.data.pop(ref(key), *args)

    def setdefault(self, key, default=None):
        return self.data.setdefault(ref(key, self._remove),default)

    def update(self, dict=None, /, **kwargs):
        d = self.data
        if dict is not None:
            if not hasattr(dict, "items"):
                dict = type({})(dict)
            for key, value in dict.items():
                d[ref(key, self._remove)] = value
        if len(kwargs):
            self.update(kwargs)

    def __ior__(self, other):
        self.update(other)
        return self

    def __or__(self, other):
        if isinstance(other, _collections_abc.Mapping):
            c = self.copy()
            c.update(other)
            return c
        return NotImplemented

    def __ror__(self, other):
        if isinstance(other, _collections_abc.Mapping):
            c = self.__class__()
            c.update(other)
            c.update(self)
            return c
        return NotImplemented


class finalize:
    """Class for finalization of weakrefable objects

    finalize(obj, func, *args, **kwargs) returns a callable finalizer
    object which will be called when obj is garbage collected. The
    first time the finalizer is called it evaluates func(*arg, **kwargs)
    and returns the result. After this the finalizer is dead, and
    calling it just returns None.

    When the program exits any remaining finalizers for which the
    atexit attribute is true will be run in reverse order of creation.
    By default atexit is true.
    """

    # Finalizer objects don't have any state of their own.  They are
    # just used as keys to lookup _Info objects in the registry.  This
    # ensures that they cannot be part of a ref-cycle.

    __slots__ = ()
    _registry = {}
    _shutdown = False
    _index_iter = itertools.count()
    _dirty = False
    _registered_with_atexit = False

    class _Info:
        __slots__ = ("weakref", "func", "args", "kwargs", "atexit", "index")

    def __init__(self, obj, func, /, *args, **kwargs):
        if not self._registered_with_atexit:
            # We may register the exit function more than once because
            # of a thread race, but that is harmless
            import atexit
            atexit.register(self._exitfunc)
            finalize._registered_with_atexit = True
        info = self._Info()
        info.weakref = ref(obj, self)
        info.func = func
        info.args = args
        info.kwargs = kwargs or None
        info.atexit = True
        info.index = next(self._index_iter)
        self._registry[self] = info
        finalize._dirty = True

    def __call__(self, _=None):
        """If alive then mark as dead and return func(*args, **kwargs);
        otherwise return None"""
        info = self._registry.pop(self, None)
        if info and not self._shutdown:
            return info.func(*info.args, **(info.kwargs or {}))

    def detach(self):
        """If alive then mark as dead and return (obj, func, args, kwargs);
        otherwise return None"""
        info = self._registry.get(self)
        obj = info and info.weakref()
        if obj is not None and self._registry.pop(self, None):
            return (obj, info.func, info.args, info.kwargs or {})

    def peek(self):
        """If alive then return (obj, func, args, kwargs);
        otherwise return None"""
        info = self._registry.get(self)
        obj = info and info.weakref()
        if obj is not None:
            return (obj, info.func, info.args, info.kwargs or {})

    @property
    def alive(self):
        """Whether finalizer is alive"""
        return self in self._registry

    @property
    def atexit(self):
        """Whether finalizer should be called at exit"""
        info = self._registry.get(self)
        return bool(info) and info.atexit

    @atexit.setter
    def atexit(self, value):
        info = self._registry.get(self)
        if info:
            info.atexit = bool(value)

    def __repr__(self):
        info = self._registry.get(self)
        obj = info and info.weakref()
        if obj is None:
            return '<%s object at %#x; dead>' % (type(self).__name__, id(self))
        else:
            return '<%s object at %#x; for %r at %#x>' % \
                (type(self).__name__, id(self), type(obj).__name__, id(obj))

    @classmethod
    def _select_for_exit(cls):
        # Return live finalizers marked for exit, oldest first
        L = [(f,i) for (f,i) in cls._registry.items() if i.atexit]
        L.sort(key=lambda item:item[1].index)
        return [f for (f,i) in L]

    @classmethod
    def _exitfunc(cls):
        # At shutdown invoke finalizers for which atexit is true.
        # This is called once all other non-daemonic threads have been
        # joined.
        reenable_gc = False
        try:
            if cls._registry:
                import gc
                if gc.isenabled():
                    reenable_gc = True
                    gc.disable()
                pending = None
                while True:
                    if pending is None or finalize._dirty:
                        pending = cls._select_for_exit()
                        finalize._dirty = False
                    if not pending:
                        break
                    f = pending.pop()
                    try:
                        # gc is disabled, so (assuming no daemonic
                        # threads) the following is the only line in
                        # this function which might trigger creation
                        # of a new finalizer
                        f()
                    except Exception:
                        sys.excepthook(*sys.exc_info())
                    assert f not in cls._registry
        finally:
            # prevent any more finalizers from executing during shutdown
            finalize._shutdown = True
            if reenable_gc:
                gc.enable()
```
