## Supplementary software v0.2.1 for "Virtual control arms for paediatric myopia trials: external validation of axial-elongation models": webbrowser.py

```
#! /usr/bin/env python3

"""
An implementation of the standard library webbrowser module to open webpages.
Since we're already running a webbrowser, it's really simple...
"""


def open(url: str, new: int = 0, autoraise: bool = True) -> None:
    from js import window

    window.open(url, "_blank")


def open_new(url: str) -> None:
    return open(url, 1)


def open_new_tab(url: str) -> None:
    return open(url, 2)
```
