## Supplementary software v0.2.1 for "Virtual control arms for paediatric myopia trials: external validation of axial-elongation models": __init__.py

```
"""wsgiref -- a WSGI (PEP 3333) Reference Library

Current Contents:

* util -- Miscellaneous useful functions and wrappers

* headers -- Manage response headers

* handlers -- base classes for server/gateway implementations

* simple_server -- a simple BaseHTTPServer that supports WSGI

* validate -- validation wrapper that sits between an app and a server
  to detect errors in either

* types -- collection of WSGI-related types for static type checking

To-Do:

* cgi_gateway -- Run WSGI apps under CGI (pending a deployment standard)

* cgi_wrapper -- Run CGI apps under WSGI

* router -- a simple middleware component that handles URL traversal
"""
```
