## Supplementary software v0.2.1 for "Virtual control arms for paediatric myopia trials: external validation of axial-elongation models": handlers.py

```
"""Base classes for server/gateway implementations"""

from .util import FileWrapper, guess_scheme, is_hop_by_hop
from .headers import Headers

import sys, os, time

__all__ = [
    'BaseHandler', 'SimpleHandler', 'BaseCGIHandler', 'CGIHandler',
    'IISCGIHandler', 'read_environ'
]

# Weekday and month names for HTTP date/time formatting; always English!
_weekdayname = ["Mon", "Tue", "Wed", "Thu", "Fri", "Sat", "Sun"]
_monthname = [None, # Dummy so we can use 1-based month numbers
              "Jan", "Feb", "Mar", "Apr", "May", "Jun",
              "Jul", "Aug", "Sep", "Oct", "Nov", "Dec"]

def format_date_time(timestamp):
    year, month, day, hh, mm, ss, wd, y, z = time.gmtime(timestamp)
    return "%s, %02d %3s %4d %02d:%02d:%02d GMT" % (
        _weekdayname[wd], day, _monthname[month], year, hh, mm, ss
    )

_is_request = {
    'SCRIPT_NAME', 'PATH_INFO', 'QUERY_STRING', 'REQUEST_METHOD', 'AUTH_TYPE',
    'CONTENT_TYPE', 'CONTENT_LENGTH', 'HTTPS', 'REMOTE_USER', 'REMOTE_IDENT',
}.__contains__

def _needs_transcode(k):
    return _is_request(k) or k.startswith('HTTP_') or k.startswith('SSL_') \
        or (k.startswith('REDIRECT_') and _needs_transcode(k[9:]))

def read_environ():
    """Read environment, fixing HTTP variables"""
    enc = sys.getfilesystemencoding()
    esc = 'surrogateescape'
    try:
        ''.encode('utf-8', esc)
    except LookupError:
        esc = 'replace'
    environ = {}

    # Take the basic environment from native-unicode os.environ. Attempt to
    # fix up the variables that come from the HTTP request to compensate for
    # the bytes->unicode decoding step that will already have taken place.
    for k, v in os.environ.items():
        if _needs_transcode(k):

            # On win32, the os.environ is natively Unicode. Different servers
            # decode the request bytes using different encodings.
            if sys.platform == 'win32':
                software = os.environ.get('SERVER_SOFTWARE', '').lower()

                # On IIS, the HTTP request will be decoded as UTF-8 as long
                # as the input is a valid UTF-8 sequence. Otherwise it is
                # decoded using the system code page (mbcs), with no way to
                # detect this has happened. Because UTF-8 is the more likely
                # encoding, and mbcs is inherently unreliable (an mbcs string
                # that happens to be valid UTF-8 will not be decoded as mbcs)
                # always recreate the original bytes as UTF-8.
                if software.startswith('microsoft-iis/'):
                    v = v.encode('utf-8').decode('iso-8859-1')

                # Apache mod_cgi writes bytes-as-unicode (as if ISO-8859-1) direct
                # to the Unicode environ. No modification needed.
                elif software.startswith('apache/'):
                    pass

                # Python 3's http.server.CGIHTTPRequestHandler decodes
                # using the urllib.unquote default of UTF-8, amongst other
                # issues.
                elif (
                    software.startswith('simplehttp/')
                    and 'python/3' in software
                ):
                    v = v.encode('utf-8').decode('iso-8859-1')

                # For other servers, guess that they have written bytes to
                # the environ using stdio byte-oriented interfaces, ending up
                # with the system code page.
                else:
                    v = v.encode(enc, 'replace').decode('iso-8859-1')

            # Recover bytes from unicode environ, using surrogate escapes
            # where available (Python 3.1+).
            else:
                v = v.encode(enc, esc).decode('iso-8859-1')

        environ[k] = v
    return environ


class BaseHandler:
    """Manage the invocation of a WSGI application"""

    # Configuration parameters; can override per-subclass or per-instance
    wsgi_version = (1,0)
    wsgi_multithread = True
    wsgi_multiprocess = True
    wsgi_run_once = False

    origin_server = True    # We are transmitting direct to client
    http_version  = "1.0"   # Version that should be used for response
    server_software = None  # String name of server software, if any

    # os_environ is used to supply configuration from the OS environment:
    # by default it's a copy of 'os.environ' as of import time, but you can
    # override this in e.g. your __init__ method.
    os_environ= read_environ()

    # Collaborator classes
    wsgi_file_wrapper = FileWrapper     # set to None to disable
    headers_class = Headers             # must be a Headers-like class

    # Error handling (also per-subclass or per-instance)
    traceback_limit = None  # Print entire traceback to self.get_stderr()
    error_status = "500 Internal Server Error"
    error_headers = [('Content-Type','text/plain')]
    error_body = b"A server error occurred.  Please contact the administrator."

    # State variables (don't mess with these)
    status = result = None
    headers_sent = False
    headers = None
    bytes_sent = 0

    def run(self, application):
        """Invoke the application"""
        # Note to self: don't move the close()!  Asynchronous servers shouldn't
        # call close() from finish_response(), so if you close() anywhere but
        # the double-error branch here, you'll break asynchronous servers by
        # prematurely closing.  Async servers must return from 'run()' without
        # closing if there might still be output to iterate over.
        try:
            self.setup_environ()
            self.result = application(self.environ, self.start_response)
            self.finish_response()
        except (ConnectionAbortedError, BrokenPipeError, ConnectionResetError):
            # We expect the client to close the connection abruptly from time
            # to time.
            return
        except:
            try:
                self.handle_error()
            except:
                # If we get an error handling an error, just give up already!
                self.close()
                raise   # ...and let the actual server figure it out.


    def setup_environ(self):
        """Set up the environment for one request"""

        env = self.environ = self.os_environ.copy()
        self.add_cgi_vars()

        env['wsgi.input']        = self.get_stdin()
        env['wsgi.errors']       = self.get_stderr()
        env['wsgi.version']      = self.wsgi_version
        env['wsgi.run_once']     = self.wsgi_run_once
        env['wsgi.url_scheme']   = self.get_scheme()
        env['wsgi.multithread']  = self.wsgi_multithread
        env['wsgi.multiprocess'] = self.wsgi_multiprocess

        if self.wsgi_file_wrapper is not None:
            env['wsgi.file_wrapper'] = self.wsgi_file_wrapper

        if self.origin_server and self.server_software:
            env.setdefault('SERVER_SOFTWARE',self.server_software)


    def finish_response(self):
        """Send any iterable data, then close self and the iterable

        Subclasses intended for use in asynchronous servers will
        want to redefine this method, such that it sets up callbacks
        in the event loop to iterate over the data, and to call
        'self.close()' once the response is finished.
        """
        try:
            if not self.result_is_file() or not self.sendfile():
                for data in self.result:
                    self.write(data)
                self.finish_content()
        except:
            # Call close() on the iterable returned by the WSGI application
            # in case of an exception.
            if hasattr(self.result, 'close'):
                self.result.close()
            raise
        else:
            # We only call close() when no exception is raised, because it
            # will set status, result, headers, and environ fields to None.
            # See bpo-29183 for more details.
            self.close()


    def get_scheme(self):
        """Return the URL scheme being used"""
        return guess_scheme(self.environ)


    def set_content_length(self):
        """Compute Content-Length or switch to chunked encoding if possible"""
        try:
            blocks = len(self.result)
        except (TypeError,AttributeError,NotImplementedError):
            pass
        else:
            if blocks==1:
                self.headers['Content-Length'] = str(self.bytes_sent)
                return
        # XXX Try for chunked encoding if origin server and client is 1.1


    def cleanup_headers(self):
        """Make any necessary header changes or defaults

        Subclasses can extend this to add other defaults.
        """
        if 'Content-Length' not in self.headers:
            self.set_content_length()

    def start_response(self, status, headers,exc_info=None):
        """'start_response()' callable as specified by PEP 3333"""

        if exc_info:
            try:
                if self.headers_sent:
                    raise
            finally:
                exc_info = None        # avoid dangling circular ref
        elif self.headers is not None:
            raise AssertionError("Headers already set!")

        self.status = status
        self.headers = self.headers_class(headers)
        status = self._convert_string_type(status, "Status")
        self._validate_status(status)

        if __debug__:
            for name, val in headers:
                name = self._convert_string_type(name, "Header name")
                val = self._convert_string_type(val, "Header value")
                assert not is_hop_by_hop(name),\
                       f"Hop-by-hop header, '{name}: {val}', not allowed"

        return self.write

    def _validate_status(self, status):
        if len(status) < 4:
            raise AssertionError("Status must be at least 4 characters")
        if not status[:3].isdigit():
            raise AssertionError("Status message must begin w/3-digit code")
        if status[3] != " ":
            raise AssertionError("Status message must have a space after code")

    def _convert_string_type(self, value, title):
        """Convert/check value type."""
        if type(value) is str:
            return value
        raise AssertionError(
            "{0} must be of type str (got {1})".format(title, repr(value))
        )

    def send_preamble(self):
        """Transmit version/status/date/server, via self._write()"""
        if self.origin_server:
            if self.client_is_modern():
                self._write(('HTTP/%s %s\r\n' % (self.http_version,self.status)).encode('iso-8859-1'))
                if 'Date' not in self.headers:
                    self._write(
                        ('Date: %s\r\n' % format_date_time(time.time())).encode('iso-8859-1')
                    )
                if self.server_software and 'Server' not in self.headers:
                    self._write(('Server: %s\r\n' % self.server_software).encode('iso-8859-1'))
        else:
            self._write(('Status: %s\r\n' % self.status).encode('iso-8859-1'))

    def write(self, data):
        """'write()' callable as specified by PEP 3333"""

        assert type(data) is bytes, \
            "write() argument must be a bytes instance"

        if not self.status:
            raise AssertionError("write() before start_response()")

        elif not self.headers_sent:
            # Before the first output, send the stored headers
            self.bytes_sent = len(data)    # make sure we know content-length
            self.send_headers()
        else:
            self.bytes_sent += len(data)

        # XXX check Content-Length and truncate if too many bytes written?
        self._write(data)
        self._flush()


    def sendfile(self):
        """Platform-specific file transmission

        Override this method in subclasses to support platform-specific
        file transmission.  It is only called if the application's
        return iterable ('self.result') is an instance of
        'self.wsgi_file_wrapper'.

        This method should return a true value if it was able to actually
        transmit the wrapped file-like object using a platform-specific
        approach.  It should return a false value if normal iteration
        should be used instead.  An exception can be raised to indicate
        that transmission was attempted, but failed.

        NOTE: this method should call 'self.send_headers()' if
        'self.headers_sent' is false and it is going to attempt direct
        transmission of the file.
        """
        return False   # No platform-specific transmission by default


    def finish_content(self):
        """Ensure headers and content have both been sent"""
        if not self.headers_sent:
            # Only zero Content-Length if not set by the application (so
            # that HEAD requests can be satisfied properly, see #3839)
            self.headers.setdefault('Content-Length', "0")
            self.send_headers()
        else:
            pass # XXX check if content-length was too short?

    def close(self):
        """Close the iterable (if needed) and reset all instance vars

        Subclasses may want to also drop the client connection.
        """
        try:
            if hasattr(self.result,'close'):
                self.result.close()
        finally:
            self.result = self.headers = self.status = self.environ = None
            self.bytes_sent = 0; self.headers_sent = False


    def send_headers(self):
        """Transmit headers to the client, via self._write()"""
        self.cleanup_headers()
        self.headers_sent = True
        if not self.origin_server or self.client_is_modern():
            self.send_preamble()
            self._write(bytes(self.headers))


    def result_is_file(self):
        """True if 'self.result' is an instance of 'self.wsgi_file_wrapper'"""
        wrapper = self.wsgi_file_wrapper
        return wrapper is not None and isinstance(self.result,wrapper)


    def client_is_modern(self):
        """True if client can accept status and headers"""
        return self.environ['SERVER_PROTOCOL'].upper() != 'HTTP/0.9'


    def log_exception(self,exc_info):
        """Log the 'exc_info' tuple in the server log

        Subclasses may override to retarget the output or change its format.
        """
        try:
            from traceback import print_exception
            stderr = self.get_stderr()
            print_exception(
                exc_info[0], exc_info[1], exc_info[2],
                self.traceback_limit, stderr
            )
            stderr.flush()
        finally:
            exc_info = None

    def handle_error(self):
        """Log current error, and send error output to client if possible"""
        self.log_exception(sys.exc_info())
        if not self.headers_sent:
            self.result = self.error_output(self.environ, self.start_response)
            self.finish_response()
        # XXX else: attempt advanced recovery techniques for HTML or text?

    def error_output(self, environ, start_response):
        """WSGI mini-app to create error output

        By default, this just uses the 'error_status', 'error_headers',
        and 'error_body' attributes to generate an output page.  It can
        be overridden in a subclass to dynamically generate diagnostics,
        choose an appropriate message for the user's preferred language, etc.

        Note, however, that it's not recommended from a security perspective to
        spit out diagnostics to any old user; ideally, you should have to do
        something special to enable diagnostic output, which is why we don't
        include any here!
        """
        start_response(self.error_status,self.error_headers[:],sys.exc_info())
        return [self.error_body]


    # Pure abstract methods; *must* be overridden in subclasses

    def _write(self,data):
        """Override in subclass to buffer data for send to client

        It's okay if this method actually transmits the data; BaseHandler
        just separates write and flush operations for greater efficiency
        when the underlying system actually has such a distinction.
        """
        raise NotImplementedError

    def _flush(self):
        """Override in subclass to force sending of recent '_write()' calls

        It's okay if this method is a no-op (i.e., if '_write()' actually
        sends the data.
        """
        raise NotImplementedError

    def get_stdin(self):
        """Override in subclass to return suitable 'wsgi.input'"""
        raise NotImplementedError

    def get_stderr(self):
        """Override in subclass to return suitable 'wsgi.errors'"""
        raise NotImplementedError

    def add_cgi_vars(self):
        """Override in subclass to insert CGI variables in 'self.environ'"""
        raise NotImplementedError


class SimpleHandler(BaseHandler):
    """Handler that's just initialized with streams, environment, etc.

    This handler subclass is intended for synchronous HTTP/1.0 origin servers,
    and handles sending the entire response output, given the correct inputs.

    Usage::

        handler = SimpleHandler(
            inp,out,err,env, multithread=False, multiprocess=True
        )
        handler.run(app)"""

    def __init__(self,stdin,stdout,stderr,environ,
        multithread=True, multiprocess=False
    ):
        self.stdin = stdin
        self.stdout = stdout
        self.stderr = stderr
        self.base_env = environ
        self.wsgi_multithread = multithread
        self.wsgi_multiprocess = multiprocess

    def get_stdin(self):
        return self.stdin

    def get_stderr(self):
        return self.stderr

    def add_cgi_vars(self):
        self.environ.update(self.base_env)

    def _write(self,data):
        result = self.stdout.write(data)
        if result is None or result == len(data):
            return
        from warnings import warn
        warn("SimpleHandler.stdout.write() should not do partial writes",
            DeprecationWarning)
        while data := data[result:]:
            result = self.stdout.write(data)

    def _flush(self):
        self.stdout.flush()
        self._flush = self.stdout.flush


class BaseCGIHandler(SimpleHandler):

    """CGI-like systems using input/output/error streams and environ mapping

    Usage::

        handler = BaseCGIHandler(inp,out,err,env)
        handler.run(app)

    This handler class is useful for gateway protocols like ReadyExec and
    FastCGI, that have usable input/output/error streams and an environment
    mapping.  It's also the base class for CGIHandler, which just uses
    sys.stdin, os.environ, and so on.

    The constructor also takes keyword arguments 'multithread' and
    'multiprocess' (defaulting to 'True' and 'False' respectively) to control
    the configuration sent to the application.  It sets 'origin_server' to
    False (to enable CGI-like output), and assumes that 'wsgi.run_once' is
    False.
    """

    origin_server = False


class CGIHandler(BaseCGIHandler):

    """CGI-based invocation via sys.stdin/stdout/stderr and os.environ

    Usage::

        CGIHandler().run(app)

    The difference between this class and BaseCGIHandler is that it always
    uses 'wsgi.run_once' of 'True', 'wsgi.multithread' of 'False', and
    'wsgi.multiprocess' of 'True'.  It does not take any initialization
    parameters, but always uses 'sys.stdin', 'os.environ', and friends.

    If you need to override any of these parameters, use BaseCGIHandler
    instead.
    """

    wsgi_run_once = True
    # Do not allow os.environ to leak between requests in Google App Engine
    # and other multi-run CGI use cases.  This is not easily testable.
    # See http://bugs.python.org/issue7250
    os_environ = {}

    def __init__(self):
        BaseCGIHandler.__init__(
            self, sys.stdin.buffer, sys.stdout.buffer, sys.stderr,
            read_environ(), multithread=False, multiprocess=True
        )


class IISCGIHandler(BaseCGIHandler):
    """CGI-based invocation with workaround for IIS path bug

    This handler should be used in preference to CGIHandler when deploying on
    Microsoft IIS without having set the config allowPathInfo option (IIS>=7)
    or metabase allowPathInfoForScriptMappings (IIS<7).
    """
    wsgi_run_once = True
    os_environ = {}

    # By default, IIS gives a PATH_INFO that duplicates the SCRIPT_NAME at
    # the front, causing problems for WSGI applications that wish to implement
    # routing. This handler strips any such duplicated path.

    # IIS can be configured to pass the correct PATH_INFO, but this causes
    # another bug where PATH_TRANSLATED is wrong. Luckily this variable is
    # rarely used and is not guaranteed by WSGI. On IIS<7, though, the
    # setting can only be made on a vhost level, affecting all other script
    # mappings, many of which break when exposed to the PATH_TRANSLATED bug.
    # For this reason IIS<7 is almost never deployed with the fix. (Even IIS7
    # rarely uses it because there is still no UI for it.)

    # There is no way for CGI code to tell whether the option was set, so a
    # separate handler class is provided.
    def __init__(self):
        environ= read_environ()
        path = environ.get('PATH_INFO', '')
        script = environ.get('SCRIPT_NAME', '')
        if (path+'/').startswith(script+'/'):
            environ['PATH_INFO'] = path[len(script):]
        BaseCGIHandler.__init__(
            self, sys.stdin.buffer, sys.stdout.buffer, sys.stderr,
            environ, multithread=False, multiprocess=True
        )
```
