## Supplementary software v0.2.1 for "Virtual control arms for paediatric myopia trials: external validation of axial-elongation models": headers.py

```
"""Manage HTTP Response Headers

Much of this module is red-handedly pilfered from email.message in the stdlib,
so portions are Copyright (C) 2001,2002 Python Software Foundation, and were
written by Barry Warsaw.
"""

# Regular expression that matches `special' characters in parameters, the
# existence of which force quoting of the parameter value.
import re
tspecials = re.compile(r'[ \(\)<>@,;:\\"/\[\]\?=]')

def _formatparam(param, value=None, quote=1):
    """Convenience function to format and return a key=value pair.

    This will quote the value if needed or if quote is true.
    """
    if value is not None and len(value) > 0:
        if quote or tspecials.search(value):
            value = value.replace('\\', '\\\\').replace('"', r'\"')
            return '%s="%s"' % (param, value)
        else:
            return '%s=%s' % (param, value)
    else:
        return param


class Headers:
    """Manage a collection of HTTP response headers"""

    def __init__(self, headers=None):
        headers = headers if headers is not None else []
        if type(headers) is not list:
            raise TypeError("Headers must be a list of name/value tuples")
        self._headers = headers
        if __debug__:
            for k, v in headers:
                self._convert_string_type(k)
                self._convert_string_type(v)

    def _convert_string_type(self, value):
        """Convert/check value type."""
        if type(value) is str:
            return value
        raise AssertionError("Header names/values must be"
            " of type str (got {0})".format(repr(value)))

    def __len__(self):
        """Return the total number of headers, including duplicates."""
        return len(self._headers)

    def __setitem__(self, name, val):
        """Set the value of a header."""
        del self[name]
        self._headers.append(
            (self._convert_string_type(name), self._convert_string_type(val)))

    def __delitem__(self,name):
        """Delete all occurrences of a header, if present.

        Does *not* raise an exception if the header is missing.
        """
        name = self._convert_string_type(name.lower())
        self._headers[:] = [kv for kv in self._headers if kv[0].lower() != name]

    def __getitem__(self,name):
        """Get the first header value for 'name'

        Return None if the header is missing instead of raising an exception.

        Note that if the header appeared multiple times, the first exactly which
        occurrence gets returned is undefined.  Use getall() to get all
        the values matching a header field name.
        """
        return self.get(name)

    def __contains__(self, name):
        """Return true if the message contains the header."""
        return self.get(name) is not None


    def get_all(self, name):
        """Return a list of all the values for the named field.

        These will be sorted in the order they appeared in the original header
        list or were added to this instance, and may contain duplicates.  Any
        fields deleted and re-inserted are always appended to the header list.
        If no fields exist with the given name, returns an empty list.
        """
        name = self._convert_string_type(name.lower())
        return [kv[1] for kv in self._headers if kv[0].lower()==name]


    def get(self,name,default=None):
        """Get the first header value for 'name', or return 'default'"""
        name = self._convert_string_type(name.lower())
        for k,v in self._headers:
            if k.lower()==name:
                return v
        return default


    def keys(self):
        """Return a list of all the header field names.

        These will be sorted in the order they appeared in the original header
        list, or were added to this instance, and may contain duplicates.
        Any fields deleted and re-inserted are always appended to the header
        list.
        """
        return [k for k, v in self._headers]

    def values(self):
        """Return a list of all header values.

        These will be sorted in the order they appeared in the original header
        list, or were added to this instance, and may contain duplicates.
        Any fields deleted and re-inserted are always appended to the header
        list.
        """
        return [v for k, v in self._headers]

    def items(self):
        """Get all the header fields and values.

        These will be sorted in the order they were in the original header
        list, or were added to this instance, and may contain duplicates.
        Any fields deleted and re-inserted are always appended to the header
        list.
        """
        return self._headers[:]

    def __repr__(self):
        return "%s(%r)" % (self.__class__.__name__, self._headers)

    def __str__(self):
        """str() returns the formatted headers, complete with end line,
        suitable for direct HTTP transmission."""
        return '\r\n'.join(["%s: %s" % kv for kv in self._headers]+['',''])

    def __bytes__(self):
        return str(self).encode('iso-8859-1')

    def setdefault(self,name,value):
        """Return first matching header value for 'name', or 'value'

        If there is no header named 'name', add a new header with name 'name'
        and value 'value'."""
        result = self.get(name)
        if result is None:
            self._headers.append((self._convert_string_type(name),
                self._convert_string_type(value)))
            return value
        else:
            return result

    def add_header(self, _name, _value, **_params):
        """Extended header setting.

        _name is the header field to add.  keyword arguments can be used to set
        additional parameters for the header field, with underscores converted
        to dashes.  Normally the parameter will be added as key="value" unless
        value is None, in which case only the key will be added.

        Example:

        h.add_header('content-disposition', 'attachment', filename='bud.gif')

        Note that unlike the corresponding 'email.message' method, this does
        *not* handle '(charset, language, value)' tuples: all values must be
        strings or None.
        """
        parts = []
        if _value is not None:
            _value = self._convert_string_type(_value)
            parts.append(_value)
        for k, v in _params.items():
            k = self._convert_string_type(k)
            if v is None:
                parts.append(k.replace('_', '-'))
            else:
                v = self._convert_string_type(v)
                parts.append(_formatparam(k.replace('_', '-'), v))
        self._headers.append((self._convert_string_type(_name), "; ".join(parts)))
```
