## Supplementary software v0.2.1 for "Virtual control arms for paediatric myopia trials: external validation of axial-elongation models": simple_server.py

```
"""BaseHTTPServer that implements the Python WSGI protocol (PEP 3333)

This is both an example of how WSGI can be implemented, and a basis for running
simple web applications on a local machine, such as might be done when testing
or debugging an application.  It has not been reviewed for security issues,
however, and we strongly recommend that you use a "real" web server for
production use.

For example usage, see the 'if __name__=="__main__"' block at the end of the
module.  See also the BaseHTTPServer module docs for other API information.
"""

from http.server import BaseHTTPRequestHandler, HTTPServer
import sys
import urllib.parse
from wsgiref.handlers import SimpleHandler
from platform import python_implementation

__version__ = "0.2"
__all__ = ['WSGIServer', 'WSGIRequestHandler', 'demo_app', 'make_server']


server_version = "WSGIServer/" + __version__
sys_version = python_implementation() + "/" + sys.version.split()[0]
software_version = server_version + ' ' + sys_version


class ServerHandler(SimpleHandler):

    server_software = software_version

    def close(self):
        try:
            self.request_handler.log_request(
                self.status.split(' ',1)[0], self.bytes_sent
            )
        finally:
            SimpleHandler.close(self)


class WSGIServer(HTTPServer):

    """BaseHTTPServer that implements the Python WSGI protocol"""

    application = None

    def server_bind(self):
        """Override server_bind to store the server name."""
        HTTPServer.server_bind(self)
        self.setup_environ()

    def setup_environ(self):
        # Set up base environment
        env = self.base_environ = {}
        env['SERVER_NAME'] = self.server_name
        env['GATEWAY_INTERFACE'] = 'CGI/1.1'
        env['SERVER_PORT'] = str(self.server_port)
        env['REMOTE_HOST']=''
        env['CONTENT_LENGTH']=''
        env['SCRIPT_NAME'] = ''

    def get_app(self):
        return self.application

    def set_app(self,application):
        self.application = application


class WSGIRequestHandler(BaseHTTPRequestHandler):

    server_version = "WSGIServer/" + __version__

    def get_environ(self):
        env = self.server.base_environ.copy()
        env['SERVER_PROTOCOL'] = self.request_version
        env['SERVER_SOFTWARE'] = self.server_version
        env['REQUEST_METHOD'] = self.command
        if '?' in self.path:
            path,query = self.path.split('?',1)
        else:
            path,query = self.path,''

        env['PATH_INFO'] = urllib.parse.unquote(path, 'iso-8859-1')
        env['QUERY_STRING'] = query
        env['REMOTE_ADDR'] = self.client_address[0]

        if self.headers.get('content-type') is None:
            env['CONTENT_TYPE'] = self.headers.get_content_type()
        else:
            env['CONTENT_TYPE'] = self.headers['content-type']

        length = self.headers.get('content-length')
        if length:
            env['CONTENT_LENGTH'] = length

        for k, v in self.headers.items():
            k=k.replace('-','_').upper(); v=v.strip()
            if k in env:
                continue                    # skip content length, type,etc.
            if 'HTTP_'+k in env:
                env['HTTP_'+k] += ','+v     # comma-separate multiple headers
            else:
                env['HTTP_'+k] = v
        return env

    def get_stderr(self):
        return sys.stderr

    def handle(self):
        """Handle a single HTTP request"""

        self.raw_requestline = self.rfile.readline(65537)
        if len(self.raw_requestline) > 65536:
            self.requestline = ''
            self.request_version = ''
            self.command = ''
            self.send_error(414)
            return

        if not self.parse_request(): # An error code has been sent, just exit
            return

        handler = ServerHandler(
            self.rfile, self.wfile, self.get_stderr(), self.get_environ(),
            multithread=False,
        )
        handler.request_handler = self      # backpointer for logging
        handler.run(self.server.get_app())


def demo_app(environ,start_response):
    from io import StringIO
    stdout = StringIO()
    print("Hello world!", file=stdout)
    print(file=stdout)
    h = sorted(environ.items())
    for k,v in h:
        print(k,'=',repr(v), file=stdout)
    start_response("200 OK", [('Content-Type','text/plain; charset=utf-8')])
    return [stdout.getvalue().encode("utf-8")]


def make_server(
    host, port, app, server_class=WSGIServer, handler_class=WSGIRequestHandler
):
    """Create a new WSGI server listening on `host` and `port` for `app`"""
    server = server_class((host, port), handler_class)
    server.set_app(app)
    return server


if __name__ == '__main__':
    with make_server('', 8000, demo_app) as httpd:
        sa = httpd.socket.getsockname()
        print("Serving HTTP on", sa[0], "port", sa[1], "...")
        import webbrowser
        webbrowser.open('http://localhost:8000/xyz?abc')
        httpd.handle_request()  # serve one request, then exit
```
