## Supplementary software v0.2.1 for "Virtual control arms for paediatric myopia trials: external validation of axial-elongation models": types.py

```
"""WSGI-related types for static type checking"""

from collections.abc import Callable, Iterable, Iterator
from types import TracebackType
from typing import Any, Protocol, TypeAlias

__all__ = [
    "StartResponse",
    "WSGIEnvironment",
    "WSGIApplication",
    "InputStream",
    "ErrorStream",
    "FileWrapper",
]

_ExcInfo: TypeAlias = tuple[type[BaseException], BaseException, TracebackType]
_OptExcInfo: TypeAlias = _ExcInfo | tuple[None, None, None]

class StartResponse(Protocol):
    """start_response() callable as defined in PEP 3333"""
    def __call__(
        self,
        status: str,
        headers: list[tuple[str, str]],
        exc_info: _OptExcInfo | None = ...,
        /,
    ) -> Callable[[bytes], object]: ...

WSGIEnvironment: TypeAlias = dict[str, Any]
WSGIApplication: TypeAlias = Callable[[WSGIEnvironment, StartResponse],
    Iterable[bytes]]

class InputStream(Protocol):
    """WSGI input stream as defined in PEP 3333"""
    def read(self, size: int = ..., /) -> bytes: ...
    def readline(self, size: int = ..., /) -> bytes: ...
    def readlines(self, hint: int = ..., /) -> list[bytes]: ...
    def __iter__(self) -> Iterator[bytes]: ...

class ErrorStream(Protocol):
    """WSGI error stream as defined in PEP 3333"""
    def flush(self) -> object: ...
    def write(self, s: str, /) -> object: ...
    def writelines(self, seq: list[str], /) -> object: ...

class _Readable(Protocol):
    def read(self, size: int = ..., /) -> bytes: ...
    # Optional: def close(self) -> object: ...

class FileWrapper(Protocol):
    """WSGI file wrapper as defined in PEP 3333"""
    def __call__(
        self, file: _Readable, block_size: int = ..., /,
    ) -> Iterable[bytes]: ...
```
