## Supplementary software v0.2.1 for "Virtual control arms for paediatric myopia trials: external validation of axial-elongation models": util.py

```
"""Miscellaneous WSGI-related Utilities"""

import posixpath

__all__ = [
    'FileWrapper', 'guess_scheme', 'application_uri', 'request_uri',
    'shift_path_info', 'setup_testing_defaults', 'is_hop_by_hop',
]


class FileWrapper:
    """Wrapper to convert file-like objects to iterables"""

    def __init__(self, filelike, blksize=8192):
        self.filelike = filelike
        self.blksize = blksize
        if hasattr(filelike,'close'):
            self.close = filelike.close

    def __iter__(self):
        return self

    def __next__(self):
        data = self.filelike.read(self.blksize)
        if data:
            return data
        raise StopIteration

def guess_scheme(environ):
    """Return a guess for whether 'wsgi.url_scheme' should be 'http' or 'https'
    """
    if environ.get("HTTPS") in ('yes','on','1'):
        return 'https'
    else:
        return 'http'

def application_uri(environ):
    """Return the application's base URI (no PATH_INFO or QUERY_STRING)"""
    url = environ['wsgi.url_scheme']+'://'
    from urllib.parse import quote

    if environ.get('HTTP_HOST'):
        url += environ['HTTP_HOST']
    else:
        url += environ['SERVER_NAME']

        if environ['wsgi.url_scheme'] == 'https':
            if environ['SERVER_PORT'] != '443':
                url += ':' + environ['SERVER_PORT']
        else:
            if environ['SERVER_PORT'] != '80':
                url += ':' + environ['SERVER_PORT']

    url += quote(environ.get('SCRIPT_NAME') or '/', encoding='latin1')
    return url

def request_uri(environ, include_query=True):
    """Return the full request URI, optionally including the query string"""
    url = application_uri(environ)
    from urllib.parse import quote
    path_info = quote(environ.get('PATH_INFO',''), safe='/;=,', encoding='latin1')
    if not environ.get('SCRIPT_NAME'):
        url += path_info[1:]
    else:
        url += path_info
    if include_query and environ.get('QUERY_STRING'):
        url += '?' + environ['QUERY_STRING']
    return url

def shift_path_info(environ):
    """Shift a name from PATH_INFO to SCRIPT_NAME, returning it

    If there are no remaining path segments in PATH_INFO, return None.
    Note: 'environ' is modified in-place; use a copy if you need to keep
    the original PATH_INFO or SCRIPT_NAME.

    Note: when PATH_INFO is just a '/', this returns '' and appends a trailing
    '/' to SCRIPT_NAME, even though empty path segments are normally ignored,
    and SCRIPT_NAME doesn't normally end in a '/'.  This is intentional
    behavior, to ensure that an application can tell the difference between
    '/x' and '/x/' when traversing to objects.
    """
    path_info = environ.get('PATH_INFO','')
    if not path_info:
        return None

    path_parts = path_info.split('/')
    path_parts[1:-1] = [p for p in path_parts[1:-1] if p and p != '.']
    name = path_parts[1]
    del path_parts[1]

    script_name = environ.get('SCRIPT_NAME','')
    script_name = posixpath.normpath(script_name+'/'+name)
    if script_name.endswith('/'):
        script_name = script_name[:-1]
    if not name and not script_name.endswith('/'):
        script_name += '/'

    environ['SCRIPT_NAME'] = script_name
    environ['PATH_INFO']   = '/'.join(path_parts)

    # Special case: '/.' on PATH_INFO doesn't get stripped,
    # because we don't strip the last element of PATH_INFO
    # if there's only one path part left.  Instead of fixing this
    # above, we fix it here so that PATH_INFO gets normalized to
    # an empty string in the environ.
    if name=='.':
        name = None
    return name

def setup_testing_defaults(environ):
    """Update 'environ' with trivial defaults for testing purposes

    This adds various parameters required for WSGI, including HTTP_HOST,
    SERVER_NAME, SERVER_PORT, REQUEST_METHOD, SCRIPT_NAME, PATH_INFO,
    and all of the wsgi.* variables.  It only supplies default values,
    and does not replace any existing settings for these variables.

    This routine is intended to make it easier for unit tests of WSGI
    servers and applications to set up dummy environments.  It should *not*
    be used by actual WSGI servers or applications, since the data is fake!
    """

    environ.setdefault('SERVER_NAME','127.0.0.1')
    environ.setdefault('SERVER_PROTOCOL','HTTP/1.0')

    environ.setdefault('HTTP_HOST',environ['SERVER_NAME'])
    environ.setdefault('REQUEST_METHOD','GET')

    if 'SCRIPT_NAME' not in environ and 'PATH_INFO' not in environ:
        environ.setdefault('SCRIPT_NAME','')
        environ.setdefault('PATH_INFO','/')

    environ.setdefault('wsgi.version', (1,0))
    environ.setdefault('wsgi.run_once', 0)
    environ.setdefault('wsgi.multithread', 0)
    environ.setdefault('wsgi.multiprocess', 0)

    from io import StringIO, BytesIO
    environ.setdefault('wsgi.input', BytesIO())
    environ.setdefault('wsgi.errors', StringIO())
    environ.setdefault('wsgi.url_scheme',guess_scheme(environ))

    if environ['wsgi.url_scheme']=='http':
        environ.setdefault('SERVER_PORT', '80')
    elif environ['wsgi.url_scheme']=='https':
        environ.setdefault('SERVER_PORT', '443')


_hoppish = {
    'connection', 'keep-alive', 'proxy-authenticate',
    'proxy-authorization', 'te', 'trailers', 'transfer-encoding',
    'upgrade'
}.__contains__

def is_hop_by_hop(header_name):
    """Return true if 'header_name' is an HTTP/1.1 "Hop-by-Hop" header"""
    return _hoppish(header_name.lower())
```
