## Supplementary software v0.2.1 for "Virtual control arms for paediatric myopia trials: external validation of axial-elongation models": validate.py

```
# (c) 2005 Ian Bicking and contributors; written for Paste (http://pythonpaste.org)
# Licensed under the MIT license: https://opensource.org/licenses/mit-license.php
# Also licenced under the Apache License, 2.0: https://opensource.org/licenses/apache2.0.php
# Licensed to PSF under a Contributor Agreement
"""
Middleware to check for obedience to the WSGI specification.

Some of the things this checks:

* Signature of the application and start_response (including that
  keyword arguments are not used).

* Environment checks:

  - Environment is a dictionary (and not a subclass).

  - That all the required keys are in the environment: REQUEST_METHOD,
    SERVER_NAME, SERVER_PORT, wsgi.version, wsgi.input, wsgi.errors,
    wsgi.multithread, wsgi.multiprocess, wsgi.run_once

  - That HTTP_CONTENT_TYPE and HTTP_CONTENT_LENGTH are not in the
    environment (these headers should appear as CONTENT_LENGTH and
    CONTENT_TYPE).

  - Warns if QUERY_STRING is missing, as the cgi module acts
    unpredictably in that case.

  - That CGI-style variables (that don't contain a .) have
    (non-unicode) string values

  - That wsgi.version is a tuple

  - That wsgi.url_scheme is 'http' or 'https' (@@: is this too
    restrictive?)

  - Warns if the REQUEST_METHOD is not known (@@: probably too
    restrictive).

  - That SCRIPT_NAME and PATH_INFO are empty or start with /

  - That at least one of SCRIPT_NAME or PATH_INFO are set.

  - That CONTENT_LENGTH is a positive integer.

  - That SCRIPT_NAME is not '/' (it should be '', and PATH_INFO should
    be '/').

  - That wsgi.input has the methods read, readline, readlines, and
    __iter__

  - That wsgi.errors has the methods flush, write, writelines

* The status is a string, contains a space, starts with an integer,
  and that integer is in range (> 100).

* That the headers is a list (not a subclass, not another kind of
  sequence).

* That the items of the headers are tuples of strings.

* That there is no 'status' header (that is used in CGI, but not in
  WSGI).

* That the headers don't contain newlines or colons, end in _ or -, or
  contain characters codes below 037.

* That Content-Type is given if there is content (CGI often has a
  default content type, but WSGI does not).

* That no Content-Type is given when there is no content (@@: is this
  too restrictive?)

* That the exc_info argument to start_response is a tuple or None.

* That all calls to the writer are with strings, and no other methods
  on the writer are accessed.

* That wsgi.input is used properly:

  - .read() is called with exactly one argument

  - That it returns a string

  - That readline, readlines, and __iter__ return strings

  - That .close() is not called

  - No other methods are provided

* That wsgi.errors is used properly:

  - .write() and .writelines() is called with a string

  - That .close() is not called, and no other methods are provided.

* The response iterator:

  - That it is not a string (it should be a list of a single string; a
    string will work, but perform horribly).

  - That .__next__() returns a string

  - That the iterator is not iterated over until start_response has
    been called (that can signal either a server or application
    error).

  - That .close() is called (doesn't raise exception, only prints to
    sys.stderr, because we only know it isn't called when the object
    is garbage collected).
"""
__all__ = ['validator']


import re
import sys
import warnings

header_re = re.compile(r'^[a-zA-Z][a-zA-Z0-9\-_]*$')
bad_header_value_re = re.compile(r'[\000-\037]')

class WSGIWarning(Warning):
    """
    Raised in response to WSGI-spec-related warnings
    """

def assert_(cond, *args):
    if not cond:
        raise AssertionError(*args)

def check_string_type(value, title):
    if type (value) is str:
        return value
    raise AssertionError(
        "{0} must be of type str (got {1})".format(title, repr(value)))

def validator(application):

    """
    When applied between a WSGI server and a WSGI application, this
    middleware will check for WSGI compliance on a number of levels.
    This middleware does not modify the request or response in any
    way, but will raise an AssertionError if anything seems off
    (except for a failure to close the application iterator, which
    will be printed to stderr -- there's no way to raise an exception
    at that point).
    """

    def lint_app(*args, **kw):
        assert_(len(args) == 2, "Two arguments required")
        assert_(not kw, "No keyword arguments allowed")
        environ, start_response = args

        check_environ(environ)

        # We use this to check if the application returns without
        # calling start_response:
        start_response_started = []

        def start_response_wrapper(*args, **kw):
            assert_(len(args) == 2 or len(args) == 3, (
                "Invalid number of arguments: %s" % (args,)))
            assert_(not kw, "No keyword arguments allowed")
            status = args[0]
            headers = args[1]
            if len(args) == 3:
                exc_info = args[2]
            else:
                exc_info = None

            check_status(status)
            check_headers(headers)
            check_content_type(status, headers)
            check_exc_info(exc_info)

            start_response_started.append(None)
            return WriteWrapper(start_response(*args))

        environ['wsgi.input'] = InputWrapper(environ['wsgi.input'])
        environ['wsgi.errors'] = ErrorWrapper(environ['wsgi.errors'])

        iterator = application(environ, start_response_wrapper)
        assert_(iterator is not None and iterator != False,
            "The application must return an iterator, if only an empty list")

        check_iterator(iterator)

        return IteratorWrapper(iterator, start_response_started)

    return lint_app

class InputWrapper:

    def __init__(self, wsgi_input):
        self.input = wsgi_input

    def read(self, *args):
        assert_(len(args) == 1)
        v = self.input.read(*args)
        assert_(type(v) is bytes)
        return v

    def readline(self, *args):
        assert_(len(args) <= 1)
        v = self.input.readline(*args)
        assert_(type(v) is bytes)
        return v

    def readlines(self, *args):
        assert_(len(args) <= 1)
        lines = self.input.readlines(*args)
        assert_(type(lines) is list)
        for line in lines:
            assert_(type(line) is bytes)
        return lines

    def __iter__(self):
        while line := self.readline():
            yield line

    def close(self):
        assert_(0, "input.close() must not be called")

class ErrorWrapper:

    def __init__(self, wsgi_errors):
        self.errors = wsgi_errors

    def write(self, s):
        assert_(type(s) is str)
        self.errors.write(s)

    def flush(self):
        self.errors.flush()

    def writelines(self, seq):
        for line in seq:
            self.write(line)

    def close(self):
        assert_(0, "errors.close() must not be called")

class WriteWrapper:

    def __init__(self, wsgi_writer):
        self.writer = wsgi_writer

    def __call__(self, s):
        assert_(type(s) is bytes)
        self.writer(s)

class PartialIteratorWrapper:

    def __init__(self, wsgi_iterator):
        self.iterator = wsgi_iterator

    def __iter__(self):
        # We want to make sure __iter__ is called
        return IteratorWrapper(self.iterator, None)

class IteratorWrapper:

    def __init__(self, wsgi_iterator, check_start_response):
        self.original_iterator = wsgi_iterator
        self.iterator = iter(wsgi_iterator)
        self.closed = False
        self.check_start_response = check_start_response

    def __iter__(self):
        return self

    def __next__(self):
        assert_(not self.closed,
            "Iterator read after closed")
        v = next(self.iterator)
        if type(v) is not bytes:
            assert_(False, "Iterator yielded non-bytestring (%r)" % (v,))
        if self.check_start_response is not None:
            assert_(self.check_start_response,
                "The application returns and we started iterating over its body, but start_response has not yet been called")
            self.check_start_response = None
        return v

    def close(self):
        self.closed = True
        if hasattr(self.original_iterator, 'close'):
            self.original_iterator.close()

    def __del__(self):
        if not self.closed:
            sys.stderr.write(
                "Iterator garbage collected without being closed")
        assert_(self.closed,
            "Iterator garbage collected without being closed")

def check_environ(environ):
    assert_(type(environ) is dict,
        "Environment is not of the right type: %r (environment: %r)"
        % (type(environ), environ))

    for key in ['REQUEST_METHOD', 'SERVER_NAME', 'SERVER_PORT',
                'wsgi.version', 'wsgi.input', 'wsgi.errors',
                'wsgi.multithread', 'wsgi.multiprocess',
                'wsgi.run_once']:
        assert_(key in environ,
            "Environment missing required key: %r" % (key,))

    for key in ['HTTP_CONTENT_TYPE', 'HTTP_CONTENT_LENGTH']:
        assert_(key not in environ,
            "Environment should not have the key: %s "
            "(use %s instead)" % (key, key[5:]))

    if 'QUERY_STRING' not in environ:
        warnings.warn(
            'QUERY_STRING is not in the WSGI environment; the cgi '
            'module will use sys.argv when this variable is missing, '
            'so application errors are more likely',
            WSGIWarning)

    for key in environ.keys():
        if '.' in key:
            # Extension, we don't care about its type
            continue
        assert_(type(environ[key]) is str,
            "Environmental variable %s is not a string: %r (value: %r)"
            % (key, type(environ[key]), environ[key]))

    assert_(type(environ['wsgi.version']) is tuple,
        "wsgi.version should be a tuple (%r)" % (environ['wsgi.version'],))
    assert_(environ['wsgi.url_scheme'] in ('http', 'https'),
        "wsgi.url_scheme unknown: %r" % environ['wsgi.url_scheme'])

    check_input(environ['wsgi.input'])
    check_errors(environ['wsgi.errors'])

    # @@: these need filling out:
    if environ['REQUEST_METHOD'] not in (
        'GET', 'HEAD', 'POST', 'OPTIONS', 'PATCH', 'PUT', 'DELETE', 'TRACE'):
        warnings.warn(
            "Unknown REQUEST_METHOD: %r" % environ['REQUEST_METHOD'],
            WSGIWarning)

    assert_(not environ.get('SCRIPT_NAME')
            or environ['SCRIPT_NAME'].startswith('/'),
        "SCRIPT_NAME doesn't start with /: %r" % environ['SCRIPT_NAME'])
    assert_(not environ.get('PATH_INFO')
            or environ['PATH_INFO'].startswith('/'),
        "PATH_INFO doesn't start with /: %r" % environ['PATH_INFO'])
    if environ.get('CONTENT_LENGTH'):
        assert_(int(environ['CONTENT_LENGTH']) >= 0,
            "Invalid CONTENT_LENGTH: %r" % environ['CONTENT_LENGTH'])

    if not environ.get('SCRIPT_NAME'):
        assert_('PATH_INFO' in environ,
            "One of SCRIPT_NAME or PATH_INFO are required (PATH_INFO "
            "should at least be '/' if SCRIPT_NAME is empty)")
    assert_(environ.get('SCRIPT_NAME') != '/',
        "SCRIPT_NAME cannot be '/'; it should instead be '', and "
        "PATH_INFO should be '/'")

def check_input(wsgi_input):
    for attr in ['read', 'readline', 'readlines', '__iter__']:
        assert_(hasattr(wsgi_input, attr),
            "wsgi.input (%r) doesn't have the attribute %s"
            % (wsgi_input, attr))

def check_errors(wsgi_errors):
    for attr in ['flush', 'write', 'writelines']:
        assert_(hasattr(wsgi_errors, attr),
            "wsgi.errors (%r) doesn't have the attribute %s"
            % (wsgi_errors, attr))

def check_status(status):
    status = check_string_type(status, "Status")
    # Implicitly check that we can turn it into an integer:
    status_code = status.split(None, 1)[0]
    assert_(len(status_code) == 3,
        "Status codes must be three characters: %r" % status_code)
    status_int = int(status_code)
    assert_(status_int >= 100, "Status code is invalid: %r" % status_int)
    if len(status) < 4 or status[3] != ' ':
        warnings.warn(
            "The status string (%r) should be a three-digit integer "
            "followed by a single space and a status explanation"
            % status, WSGIWarning)

def check_headers(headers):
    assert_(type(headers) is list,
        "Headers (%r) must be of type list: %r"
        % (headers, type(headers)))
    for item in headers:
        assert_(type(item) is tuple,
            "Individual headers (%r) must be of type tuple: %r"
            % (item, type(item)))
        assert_(len(item) == 2)
        name, value = item
        name = check_string_type(name, "Header name")
        value = check_string_type(value, "Header value")
        assert_(name.lower() != 'status',
            "The Status header cannot be used; it conflicts with CGI "
            "script, and HTTP status is not given through headers "
            "(value: %r)." % value)
        assert_('\n' not in name and ':' not in name,
            "Header names may not contain ':' or '\\n': %r" % name)
        assert_(header_re.search(name), "Bad header name: %r" % name)
        assert_(not name.endswith('-') and not name.endswith('_'),
            "Names may not end in '-' or '_': %r" % name)
        if bad_header_value_re.search(value):
            assert_(0, "Bad header value: %r (bad char: %r)"
            % (value, bad_header_value_re.search(value).group(0)))

def check_content_type(status, headers):
    status = check_string_type(status, "Status")
    code = int(status.split(None, 1)[0])
    # @@: need one more person to verify this interpretation of RFC 2616
    #     http://www.w3.org/Protocols/rfc2616/rfc2616-sec10.html
    NO_MESSAGE_BODY = (204, 304)
    for name, value in headers:
        name = check_string_type(name, "Header name")
        if name.lower() == 'content-type':
            if code not in NO_MESSAGE_BODY:
                return
            assert_(0, ("Content-Type header found in a %s response, "
                        "which must not return content.") % code)
    if code not in NO_MESSAGE_BODY:
        assert_(0, "No Content-Type header found in headers (%s)" % headers)

def check_exc_info(exc_info):
    assert_(exc_info is None or type(exc_info) is tuple,
        "exc_info (%r) is not a tuple: %r" % (exc_info, type(exc_info)))
    # More exc_info checks?

def check_iterator(iterator):
    # Technically a bytestring is legal, which is why it's a really bad
    # idea, because it may cause the response to be returned
    # character-by-character
    assert_(not isinstance(iterator, (str, bytes)),
        "You should not return a string as your application iterator, "
        "instead return a single-item list containing a bytestring.")
```
