## Supplementary software v0.2.1 for "Virtual control arms for paediatric myopia trials: external validation of axial-elongation models": __init__.py

```
"""Core XML support for Python.

This package contains four sub-packages:

dom -- The W3C Document Object Model.  This supports DOM Level 1 +
       Namespaces.

parsers -- Python wrappers for XML parsers (currently only supports Expat).

sax -- The Simple API for XML, developed by XML-Dev, led by David
       Megginson and ported to Python by Lars Marius Garshol.  This
       supports the SAX 2 API.

etree -- The ElementTree XML library.  This is a subset of the full
       ElementTree XML release.

"""


__all__ = ["dom", "parsers", "sax", "etree"]
```
