## Supplementary software v0.2.1 for "Virtual control arms for paediatric myopia trials: external validation of axial-elongation models": __init__.py

```
"""W3C Document Object Model implementation for Python.

The Python mapping of the Document Object Model is documented in the
Python Library Reference in the section on the xml.dom package.

This package contains the following modules:

minidom -- A simple implementation of the Level 1 DOM with namespace
           support added (based on the Level 2 specification) and other
           minor Level 2 functionality.

pulldom -- DOM builder supporting on-demand tree-building for selected
           subtrees of the document.

"""


class Node:
    """Class giving the NodeType constants."""
    __slots__ = ()

    # DOM implementations may use this as a base class for their own
    # Node implementations.  If they don't, the constants defined here
    # should still be used as the canonical definitions as they match
    # the values given in the W3C recommendation.  Client code can
    # safely refer to these values in all tests of Node.nodeType
    # values.

    ELEMENT_NODE                = 1
    ATTRIBUTE_NODE              = 2
    TEXT_NODE                   = 3
    CDATA_SECTION_NODE          = 4
    ENTITY_REFERENCE_NODE       = 5
    ENTITY_NODE                 = 6
    PROCESSING_INSTRUCTION_NODE = 7
    COMMENT_NODE                = 8
    DOCUMENT_NODE               = 9
    DOCUMENT_TYPE_NODE          = 10
    DOCUMENT_FRAGMENT_NODE      = 11
    NOTATION_NODE               = 12


#ExceptionCode
INDEX_SIZE_ERR                 = 1
DOMSTRING_SIZE_ERR             = 2
HIERARCHY_REQUEST_ERR          = 3
WRONG_DOCUMENT_ERR             = 4
INVALID_CHARACTER_ERR          = 5
NO_DATA_ALLOWED_ERR            = 6
NO_MODIFICATION_ALLOWED_ERR    = 7
NOT_FOUND_ERR                  = 8
NOT_SUPPORTED_ERR              = 9
INUSE_ATTRIBUTE_ERR            = 10
INVALID_STATE_ERR              = 11
SYNTAX_ERR                     = 12
INVALID_MODIFICATION_ERR       = 13
NAMESPACE_ERR                  = 14
INVALID_ACCESS_ERR             = 15
VALIDATION_ERR                 = 16


class DOMException(Exception):
    """Abstract base class for DOM exceptions.
    Exceptions with specific codes are specializations of this class."""

    def __init__(self, *args, **kw):
        if self.__class__ is DOMException:
            raise RuntimeError(
                "DOMException should not be instantiated directly")
        Exception.__init__(self, *args, **kw)

    def _get_code(self):
        return self.code


class IndexSizeErr(DOMException):
    code = INDEX_SIZE_ERR

class DomstringSizeErr(DOMException):
    code = DOMSTRING_SIZE_ERR

class HierarchyRequestErr(DOMException):
    code = HIERARCHY_REQUEST_ERR

class WrongDocumentErr(DOMException):
    code = WRONG_DOCUMENT_ERR

class InvalidCharacterErr(DOMException):
    code = INVALID_CHARACTER_ERR

class NoDataAllowedErr(DOMException):
    code = NO_DATA_ALLOWED_ERR

class NoModificationAllowedErr(DOMException):
    code = NO_MODIFICATION_ALLOWED_ERR

class NotFoundErr(DOMException):
    code = NOT_FOUND_ERR

class NotSupportedErr(DOMException):
    code = NOT_SUPPORTED_ERR

class InuseAttributeErr(DOMException):
    code = INUSE_ATTRIBUTE_ERR

class InvalidStateErr(DOMException):
    code = INVALID_STATE_ERR

class SyntaxErr(DOMException):
    code = SYNTAX_ERR

class InvalidModificationErr(DOMException):
    code = INVALID_MODIFICATION_ERR

class NamespaceErr(DOMException):
    code = NAMESPACE_ERR

class InvalidAccessErr(DOMException):
    code = INVALID_ACCESS_ERR

class ValidationErr(DOMException):
    code = VALIDATION_ERR

class UserDataHandler:
    """Class giving the operation constants for UserDataHandler.handle()."""

    # Based on DOM Level 3 (WD 9 April 2002)

    NODE_CLONED   = 1
    NODE_IMPORTED = 2
    NODE_DELETED  = 3
    NODE_RENAMED  = 4

XML_NAMESPACE = "http://www.w3.org/XML/1998/namespace"
XMLNS_NAMESPACE = "http://www.w3.org/2000/xmlns/"
XHTML_NAMESPACE = "http://www.w3.org/1999/xhtml"
EMPTY_NAMESPACE = None
EMPTY_PREFIX = None

from .domreg import getDOMImplementation, registerDOMImplementation
```
