## Supplementary software v0.2.1 for "Virtual control arms for paediatric myopia trials: external validation of axial-elongation models": domreg.py

```
"""Registration facilities for DOM. This module should not be used
directly. Instead, the functions getDOMImplementation and
registerDOMImplementation should be imported from xml.dom."""

# This is a list of well-known implementations.  Well-known names
# should be published by posting to xml-sig@python.org, and are
# subsequently recorded in this file.

import sys

well_known_implementations = {
    'minidom':'xml.dom.minidom',
    '4DOM': 'xml.dom.DOMImplementation',
    }

# DOM implementations not officially registered should register
# themselves with their

registered = {}

def registerDOMImplementation(name, factory):
    """registerDOMImplementation(name, factory)

    Register the factory function with the name. The factory function
    should return an object which implements the DOMImplementation
    interface. The factory function can either return the same object,
    or a new one (e.g. if that implementation supports some
    customization)."""

    registered[name] = factory

def _good_enough(dom, features):
    "_good_enough(dom, features) -> Return 1 if the dom offers the features"
    for f,v in features:
        if not dom.hasFeature(f,v):
            return 0
    return 1

def getDOMImplementation(name=None, features=()):
    """getDOMImplementation(name = None, features = ()) -> DOM implementation.

    Return a suitable DOM implementation. The name is either
    well-known, the module name of a DOM implementation, or None. If
    it is not None, imports the corresponding module and returns
    DOMImplementation object if the import succeeds.

    If name is not given, consider the available implementations to
    find one with the required feature set. If no implementation can
    be found, raise an ImportError. The features list must be a sequence
    of (feature, version) pairs which are passed to hasFeature."""

    import os
    creator = None
    mod = well_known_implementations.get(name)
    if mod:
        mod = __import__(mod, {}, {}, ['getDOMImplementation'])
        return mod.getDOMImplementation()
    elif name:
        return registered[name]()
    elif not sys.flags.ignore_environment and "PYTHON_DOM" in os.environ:
        return getDOMImplementation(name = os.environ["PYTHON_DOM"])

    # User did not specify a name, try implementations in arbitrary
    # order, returning the one that has the required features
    if isinstance(features, str):
        features = _parse_feature_string(features)
    for creator in registered.values():
        dom = creator()
        if _good_enough(dom, features):
            return dom

    for creator in well_known_implementations.keys():
        try:
            dom = getDOMImplementation(name = creator)
        except Exception: # typically ImportError, or AttributeError
            continue
        if _good_enough(dom, features):
            return dom

    raise ImportError("no suitable DOM implementation found")

def _parse_feature_string(s):
    features = []
    parts = s.split()
    i = 0
    length = len(parts)
    while i < length:
        feature = parts[i]
        if feature[0] in "0123456789":
            raise ValueError("bad feature name: %r" % (feature,))
        i = i + 1
        version = None
        if i < length:
            v = parts[i]
            if v[0] in "0123456789":
                i = i + 1
                version = v
        features.append((feature, version))
    return tuple(features)
```
