## Supplementary software v0.2.1 for "Virtual control arms for paediatric myopia trials: external validation of axial-elongation models": expatbuilder.py

```
"""Facility to use the Expat parser to load a minidom instance
from a string or file.

This avoids all the overhead of SAX and pulldom to gain performance.
"""

# Warning!
#
# This module is tightly bound to the implementation details of the
# minidom DOM and can't be used with other DOM implementations.  This
# is due, in part, to a lack of appropriate methods in the DOM (there is
# no way to create Entity and Notation nodes via the DOM Level 2
# interface), and for performance.  The latter is the cause of some fairly
# cryptic code.
#
# Performance hacks:
#
#   -  .character_data_handler() has an extra case in which continuing
#      data is appended to an existing Text node; this can be a
#      speedup since pyexpat can break up character data into multiple
#      callbacks even though we set the buffer_text attribute on the
#      parser.  This also gives us the advantage that we don't need a
#      separate normalization pass.
#
#   -  Determining that a node exists is done using an identity comparison
#      with None rather than a truth test; this avoids searching for and
#      calling any methods on the node object if it exists.  (A rather
#      nice speedup is achieved this way as well!)

from xml.dom import xmlbuilder, minidom, Node
from xml.dom import EMPTY_NAMESPACE, EMPTY_PREFIX, XMLNS_NAMESPACE
from xml.parsers import expat
from xml.dom.minidom import _append_child, _set_attribute_node
from xml.dom.NodeFilter import NodeFilter

TEXT_NODE = Node.TEXT_NODE
CDATA_SECTION_NODE = Node.CDATA_SECTION_NODE
DOCUMENT_NODE = Node.DOCUMENT_NODE

FILTER_ACCEPT = xmlbuilder.DOMBuilderFilter.FILTER_ACCEPT
FILTER_REJECT = xmlbuilder.DOMBuilderFilter.FILTER_REJECT
FILTER_SKIP = xmlbuilder.DOMBuilderFilter.FILTER_SKIP
FILTER_INTERRUPT = xmlbuilder.DOMBuilderFilter.FILTER_INTERRUPT

theDOMImplementation = minidom.getDOMImplementation()

# Expat typename -> TypeInfo
_typeinfo_map = {
    "CDATA":    minidom.TypeInfo(None, "cdata"),
    "ENUM":     minidom.TypeInfo(None, "enumeration"),
    "ENTITY":   minidom.TypeInfo(None, "entity"),
    "ENTITIES": minidom.TypeInfo(None, "entities"),
    "ID":       minidom.TypeInfo(None, "id"),
    "IDREF":    minidom.TypeInfo(None, "idref"),
    "IDREFS":   minidom.TypeInfo(None, "idrefs"),
    "NMTOKEN":  minidom.TypeInfo(None, "nmtoken"),
    "NMTOKENS": minidom.TypeInfo(None, "nmtokens"),
    }

class ElementInfo(object):
    __slots__ = '_attr_info', '_model', 'tagName'

    def __init__(self, tagName, model=None):
        self.tagName = tagName
        self._attr_info = []
        self._model = model

    def __getstate__(self):
        return self._attr_info, self._model, self.tagName

    def __setstate__(self, state):
        self._attr_info, self._model, self.tagName = state

    def getAttributeType(self, aname):
        for info in self._attr_info:
            if info[1] == aname:
                t = info[-2]
                if t[0] == "(":
                    return _typeinfo_map["ENUM"]
                else:
                    return _typeinfo_map[info[-2]]
        return minidom._no_type

    def getAttributeTypeNS(self, namespaceURI, localName):
        return minidom._no_type

    def isElementContent(self):
        if self._model:
            type = self._model[0]
            return type not in (expat.model.XML_CTYPE_ANY,
                                expat.model.XML_CTYPE_MIXED)
        else:
            return False

    def isEmpty(self):
        if self._model:
            return self._model[0] == expat.model.XML_CTYPE_EMPTY
        else:
            return False

    def isId(self, aname):
        for info in self._attr_info:
            if info[1] == aname:
                return info[-2] == "ID"
        return False

    def isIdNS(self, euri, ename, auri, aname):
        # not sure this is meaningful
        return self.isId((auri, aname))

def _intern(builder, s):
    return builder._intern_setdefault(s, s)

def _parse_ns_name(builder, name):
    assert ' ' in name
    parts = name.split(' ')
    intern = builder._intern_setdefault
    if len(parts) == 3:
        uri, localname, prefix = parts
        prefix = intern(prefix, prefix)
        qname = "%s:%s" % (prefix, localname)
        qname = intern(qname, qname)
        localname = intern(localname, localname)
    elif len(parts) == 2:
        uri, localname = parts
        prefix = EMPTY_PREFIX
        qname = localname = intern(localname, localname)
    else:
        raise ValueError("Unsupported syntax: spaces in URIs not supported: %r" % name)
    return intern(uri, uri), localname, prefix, qname


class ExpatBuilder:
    """Document builder that uses Expat to build a ParsedXML.DOM document
    instance."""

    def __init__(self, options=None):
        if options is None:
            options = xmlbuilder.Options()
        self._options = options
        if self._options.filter is not None:
            self._filter = FilterVisibilityController(self._options.filter)
        else:
            self._filter = None
            # This *really* doesn't do anything in this case, so
            # override it with something fast & minimal.
            self._finish_start_element = id
        self._parser = None
        self.reset()

    def createParser(self):
        """Create a new parser object."""
        return expat.ParserCreate()

    def getParser(self):
        """Return the parser object, creating a new one if needed."""
        if not self._parser:
            self._parser = self.createParser()
            self._intern_setdefault = self._parser.intern.setdefault
            self._parser.buffer_text = True
            self._parser.ordered_attributes = True
            self._parser.specified_attributes = True
            self.install(self._parser)
        return self._parser

    def reset(self):
        """Free all data structures used during DOM construction."""
        self.document = theDOMImplementation.createDocument(
            EMPTY_NAMESPACE, None, None)
        self.curNode = self.document
        self._elem_info = self.document._elem_info
        self._cdata = False

    def install(self, parser):
        """Install the callbacks needed to build the DOM into the parser."""
        # This creates circular references!
        parser.StartDoctypeDeclHandler = self.start_doctype_decl_handler
        parser.StartElementHandler = self.first_element_handler
        parser.EndElementHandler = self.end_element_handler
        parser.ProcessingInstructionHandler = self.pi_handler
        if self._options.entities:
            parser.EntityDeclHandler = self.entity_decl_handler
        parser.NotationDeclHandler = self.notation_decl_handler
        if self._options.comments:
            parser.CommentHandler = self.comment_handler
        if self._options.cdata_sections:
            parser.StartCdataSectionHandler = self.start_cdata_section_handler
            parser.EndCdataSectionHandler = self.end_cdata_section_handler
            parser.CharacterDataHandler = self.character_data_handler_cdata
        else:
            parser.CharacterDataHandler = self.character_data_handler
        parser.ExternalEntityRefHandler = self.external_entity_ref_handler
        parser.XmlDeclHandler = self.xml_decl_handler
        parser.ElementDeclHandler = self.element_decl_handler
        parser.AttlistDeclHandler = self.attlist_decl_handler

    def parseFile(self, file):
        """Parse a document from a file object, returning the document
        node."""
        parser = self.getParser()
        first_buffer = True
        try:
            while buffer := file.read(16*1024):
                parser.Parse(buffer, False)
                if first_buffer and self.document.documentElement:
                    self._setup_subset(buffer)
                first_buffer = False
            parser.Parse(b"", True)
        except ParseEscape:
            pass
        doc = self.document
        self.reset()
        self._parser = None
        return doc

    def parseString(self, string):
        """Parse a document from a string, returning the document node."""
        parser = self.getParser()
        try:
            parser.Parse(string, True)
            self._setup_subset(string)
        except ParseEscape:
            pass
        doc = self.document
        self.reset()
        self._parser = None
        return doc

    def _setup_subset(self, buffer):
        """Load the internal subset if there might be one."""
        if self.document.doctype:
            extractor = InternalSubsetExtractor()
            extractor.parseString(buffer)
            subset = extractor.getSubset()
            self.document.doctype.internalSubset = subset

    def start_doctype_decl_handler(self, doctypeName, systemId, publicId,
                                   has_internal_subset):
        doctype = self.document.implementation.createDocumentType(
            doctypeName, publicId, systemId)
        doctype.ownerDocument = self.document
        _append_child(self.document, doctype)
        self.document.doctype = doctype
        if self._filter and self._filter.acceptNode(doctype) == FILTER_REJECT:
            self.document.doctype = None
            del self.document.childNodes[-1]
            doctype = None
            self._parser.EntityDeclHandler = None
            self._parser.NotationDeclHandler = None
        if has_internal_subset:
            if doctype is not None:
                doctype.entities._seq = []
                doctype.notations._seq = []
            self._parser.CommentHandler = None
            self._parser.ProcessingInstructionHandler = None
            self._parser.EndDoctypeDeclHandler = self.end_doctype_decl_handler

    def end_doctype_decl_handler(self):
        if self._options.comments:
            self._parser.CommentHandler = self.comment_handler
        self._parser.ProcessingInstructionHandler = self.pi_handler
        if not (self._elem_info or self._filter):
            self._finish_end_element = id

    def pi_handler(self, target, data):
        node = self.document.createProcessingInstruction(target, data)
        _append_child(self.curNode, node)
        if self._filter and self._filter.acceptNode(node) == FILTER_REJECT:
            self.curNode.removeChild(node)

    def character_data_handler_cdata(self, data):
        childNodes = self.curNode.childNodes
        if self._cdata:
            if (  self._cdata_continue
                  and childNodes[-1].nodeType == CDATA_SECTION_NODE):
                childNodes[-1].appendData(data)
                return
            node = self.document.createCDATASection(data)
            self._cdata_continue = True
        elif childNodes and childNodes[-1].nodeType == TEXT_NODE:
            node = childNodes[-1]
            value = node.data + data
            node.data = value
            return
        else:
            node = minidom.Text()
            node.data = data
            node.ownerDocument = self.document
        _append_child(self.curNode, node)

    def character_data_handler(self, data):
        childNodes = self.curNode.childNodes
        if childNodes and childNodes[-1].nodeType == TEXT_NODE:
            node = childNodes[-1]
            node.data = node.data + data
            return
        node = minidom.Text()
        node.data = node.data + data
        node.ownerDocument = self.document
        _append_child(self.curNode, node)

    def entity_decl_handler(self, entityName, is_parameter_entity, value,
                            base, systemId, publicId, notationName):
        if is_parameter_entity:
            # we don't care about parameter entities for the DOM
            return
        if not self._options.entities:
            return
        node = self.document._create_entity(entityName, publicId,
                                            systemId, notationName)
        if value is not None:
            # internal entity
            # node *should* be readonly, but we'll cheat
            child = self.document.createTextNode(value)
            node.childNodes.append(child)
        self.document.doctype.entities._seq.append(node)
        if self._filter and self._filter.acceptNode(node) == FILTER_REJECT:
            del self.document.doctype.entities._seq[-1]

    def notation_decl_handler(self, notationName, base, systemId, publicId):
        node = self.document._create_notation(notationName, publicId, systemId)
        self.document.doctype.notations._seq.append(node)
        if self._filter and self._filter.acceptNode(node) == FILTER_ACCEPT:
            del self.document.doctype.notations._seq[-1]

    def comment_handler(self, data):
        node = self.document.createComment(data)
        _append_child(self.curNode, node)
        if self._filter and self._filter.acceptNode(node) == FILTER_REJECT:
            self.curNode.removeChild(node)

    def start_cdata_section_handler(self):
        self._cdata = True
        self._cdata_continue = False

    def end_cdata_section_handler(self):
        self._cdata = False
        self._cdata_continue = False

    def external_entity_ref_handler(self, context, base, systemId, publicId):
        return 1

    def first_element_handler(self, name, attributes):
        if self._filter is None and not self._elem_info:
            self._finish_end_element = id
        self.getParser().StartElementHandler = self.start_element_handler
        self.start_element_handler(name, attributes)

    def start_element_handler(self, name, attributes):
        node = self.document.createElement(name)
        _append_child(self.curNode, node)
        self.curNode = node

        if attributes:
            for i in range(0, len(attributes), 2):
                a = minidom.Attr(attributes[i], EMPTY_NAMESPACE,
                                 None, EMPTY_PREFIX)
                value = attributes[i+1]
                a.value = value
                a.ownerDocument = self.document
                _set_attribute_node(node, a)

        if node is not self.document.documentElement:
            self._finish_start_element(node)

    def _finish_start_element(self, node):
        if self._filter:
            # To be general, we'd have to call isSameNode(), but this
            # is sufficient for minidom:
            if node is self.document.documentElement:
                return
            filt = self._filter.startContainer(node)
            if filt == FILTER_REJECT:
                # ignore this node & all descendents
                Rejecter(self)
            elif filt == FILTER_SKIP:
                # ignore this node, but make it's children become
                # children of the parent node
                Skipper(self)
            else:
                return
            self.curNode = node.parentNode
            node.parentNode.removeChild(node)
            node.unlink()

    # If this ever changes, Namespaces.end_element_handler() needs to
    # be changed to match.
    #
    def end_element_handler(self, name):
        curNode = self.curNode
        self.curNode = curNode.parentNode
        self._finish_end_element(curNode)

    def _finish_end_element(self, curNode):
        info = self._elem_info.get(curNode.tagName)
        if info:
            self._handle_white_text_nodes(curNode, info)
        if self._filter:
            if curNode is self.document.documentElement:
                return
            if self._filter.acceptNode(curNode) == FILTER_REJECT:
                self.curNode.removeChild(curNode)
                curNode.unlink()

    def _handle_white_text_nodes(self, node, info):
        if (self._options.whitespace_in_element_content
            or not info.isElementContent()):
            return

        # We have element type information and should remove ignorable
        # whitespace; identify for text nodes which contain only
        # whitespace.
        L = []
        for child in node.childNodes:
            if child.nodeType == TEXT_NODE and not child.data.strip():
                L.append(child)

        # Remove ignorable whitespace from the tree.
        for child in L:
            node.removeChild(child)

    def element_decl_handler(self, name, model):
        info = self._elem_info.get(name)
        if info is None:
            self._elem_info[name] = ElementInfo(name, model)
        else:
            assert info._model is None
            info._model = model

    def attlist_decl_handler(self, elem, name, type, default, required):
        info = self._elem_info.get(elem)
        if info is None:
            info = ElementInfo(elem)
            self._elem_info[elem] = info
        info._attr_info.append(
            [None, name, None, None, default, 0, type, required])

    def xml_decl_handler(self, version, encoding, standalone):
        self.document.version = version
        self.document.encoding = encoding
        # This is still a little ugly, thanks to the pyexpat API. ;-(
        if standalone >= 0:
            if standalone:
                self.document.standalone = True
            else:
                self.document.standalone = False


# Don't include FILTER_INTERRUPT, since that's checked separately
# where allowed.
_ALLOWED_FILTER_RETURNS = (FILTER_ACCEPT, FILTER_REJECT, FILTER_SKIP)

class FilterVisibilityController(object):
    """Wrapper around a DOMBuilderFilter which implements the checks
    to make the whatToShow filter attribute work."""

    __slots__ = 'filter',

    def __init__(self, filter):
        self.filter = filter

    def startContainer(self, node):
        mask = self._nodetype_mask[node.nodeType]
        if self.filter.whatToShow & mask:
            val = self.filter.startContainer(node)
            if val == FILTER_INTERRUPT:
                raise ParseEscape
            if val not in _ALLOWED_FILTER_RETURNS:
                raise ValueError(
                      "startContainer() returned illegal value: " + repr(val))
            return val
        else:
            return FILTER_ACCEPT

    def acceptNode(self, node):
        mask = self._nodetype_mask[node.nodeType]
        if self.filter.whatToShow & mask:
            val = self.filter.acceptNode(node)
            if val == FILTER_INTERRUPT:
                raise ParseEscape
            if val == FILTER_SKIP:
                # move all child nodes to the parent, and remove this node
                parent = node.parentNode
                for child in node.childNodes[:]:
                    parent.appendChild(child)
                # node is handled by the caller
                return FILTER_REJECT
            if val not in _ALLOWED_FILTER_RETURNS:
                raise ValueError(
                      "acceptNode() returned illegal value: " + repr(val))
            return val
        else:
            return FILTER_ACCEPT

    _nodetype_mask = {
        Node.ELEMENT_NODE:                NodeFilter.SHOW_ELEMENT,
        Node.ATTRIBUTE_NODE:              NodeFilter.SHOW_ATTRIBUTE,
        Node.TEXT_NODE:                   NodeFilter.SHOW_TEXT,
        Node.CDATA_SECTION_NODE:          NodeFilter.SHOW_CDATA_SECTION,
        Node.ENTITY_REFERENCE_NODE:       NodeFilter.SHOW_ENTITY_REFERENCE,
        Node.ENTITY_NODE:                 NodeFilter.SHOW_ENTITY,
        Node.PROCESSING_INSTRUCTION_NODE: NodeFilter.SHOW_PROCESSING_INSTRUCTION,
        Node.COMMENT_NODE:                NodeFilter.SHOW_COMMENT,
        Node.DOCUMENT_NODE:               NodeFilter.SHOW_DOCUMENT,
        Node.DOCUMENT_TYPE_NODE:          NodeFilter.SHOW_DOCUMENT_TYPE,
        Node.DOCUMENT_FRAGMENT_NODE:      NodeFilter.SHOW_DOCUMENT_FRAGMENT,
        Node.NOTATION_NODE:               NodeFilter.SHOW_NOTATION,
        }


class FilterCrutch(object):
    __slots__ = '_builder', '_level', '_old_start', '_old_end'

    def __init__(self, builder):
        self._level = 0
        self._builder = builder
        parser = builder._parser
        self._old_start = parser.StartElementHandler
        self._old_end = parser.EndElementHandler
        parser.StartElementHandler = self.start_element_handler
        parser.EndElementHandler = self.end_element_handler

class Rejecter(FilterCrutch):
    __slots__ = ()

    def __init__(self, builder):
        FilterCrutch.__init__(self, builder)
        parser = builder._parser
        for name in ("ProcessingInstructionHandler",
                     "CommentHandler",
                     "CharacterDataHandler",
                     "StartCdataSectionHandler",
                     "EndCdataSectionHandler",
                     "ExternalEntityRefHandler",
                     ):
            setattr(parser, name, None)

    def start_element_handler(self, *args):
        self._level = self._level + 1

    def end_element_handler(self, *args):
        if self._level == 0:
            # restore the old handlers
            parser = self._builder._parser
            self._builder.install(parser)
            parser.StartElementHandler = self._old_start
            parser.EndElementHandler = self._old_end
        else:
            self._level = self._level - 1

class Skipper(FilterCrutch):
    __slots__ = ()

    def start_element_handler(self, *args):
        node = self._builder.curNode
        self._old_start(*args)
        if self._builder.curNode is not node:
            self._level = self._level + 1

    def end_element_handler(self, *args):
        if self._level == 0:
            # We're popping back out of the node we're skipping, so we
            # shouldn't need to do anything but reset the handlers.
            self._builder._parser.StartElementHandler = self._old_start
            self._builder._parser.EndElementHandler = self._old_end
            self._builder = None
        else:
            self._level = self._level - 1
            self._old_end(*args)


# framework document used by the fragment builder.
# Takes a string for the doctype, subset string, and namespace attrs string.

_FRAGMENT_BUILDER_INTERNAL_SYSTEM_ID = \
    "http://xml.python.org/entities/fragment-builder/internal"

_FRAGMENT_BUILDER_TEMPLATE = (
    '''\
<!DOCTYPE wrapper
  %%s [
  <!ENTITY fragment-builder-internal
    SYSTEM "%s">
%%s
]>
<wrapper %%s
>&fragment-builder-internal;</wrapper>'''
    % _FRAGMENT_BUILDER_INTERNAL_SYSTEM_ID)


class FragmentBuilder(ExpatBuilder):
    """Builder which constructs document fragments given XML source
    text and a context node.

    The context node is expected to provide information about the
    namespace declarations which are in scope at the start of the
    fragment.
    """

    def __init__(self, context, options=None):
        if context.nodeType == DOCUMENT_NODE:
            self.originalDocument = context
            self.context = context
        else:
            self.originalDocument = context.ownerDocument
            self.context = context
        ExpatBuilder.__init__(self, options)

    def reset(self):
        ExpatBuilder.reset(self)
        self.fragment = None

    def parseFile(self, file):
        """Parse a document fragment from a file object, returning the
        fragment node."""
        return self.parseString(file.read())

    def parseString(self, string):
        """Parse a document fragment from a string, returning the
        fragment node."""
        self._source = string
        parser = self.getParser()
        doctype = self.originalDocument.doctype
        ident = ""
        if doctype:
            subset = doctype.internalSubset or self._getDeclarations()
            if doctype.publicId:
                ident = ('PUBLIC "%s" "%s"'
                         % (doctype.publicId, doctype.systemId))
            elif doctype.systemId:
                ident = 'SYSTEM "%s"' % doctype.systemId
        else:
            subset = ""
        nsattrs = self._getNSattrs() # get ns decls from node's ancestors
        document = _FRAGMENT_BUILDER_TEMPLATE % (ident, subset, nsattrs)
        try:
            parser.Parse(document, True)
        except:
            self.reset()
            raise
        fragment = self.fragment
        self.reset()
##         self._parser = None
        return fragment

    def _getDeclarations(self):
        """Re-create the internal subset from the DocumentType node.

        This is only needed if we don't already have the
        internalSubset as a string.
        """
        doctype = self.context.ownerDocument.doctype
        s = ""
        if doctype:
            for i in range(doctype.notations.length):
                notation = doctype.notations.item(i)
                if s:
                    s = s + "\n  "
                s = "%s<!NOTATION %s" % (s, notation.nodeName)
                if notation.publicId:
                    s = '%s PUBLIC "%s"\n             "%s">' \
                        % (s, notation.publicId, notation.systemId)
                else:
                    s = '%s SYSTEM "%s">' % (s, notation.systemId)
            for i in range(doctype.entities.length):
                entity = doctype.entities.item(i)
                if s:
                    s = s + "\n  "
                s = "%s<!ENTITY %s" % (s, entity.nodeName)
                if entity.publicId:
                    s = '%s PUBLIC "%s"\n             "%s"' \
                        % (s, entity.publicId, entity.systemId)
                elif entity.systemId:
                    s = '%s SYSTEM "%s"' % (s, entity.systemId)
                else:
                    s = '%s "%s"' % (s, entity.firstChild.data)
                if entity.notationName:
                    s = "%s NOTATION %s" % (s, entity.notationName)
                s = s + ">"
        return s

    def _getNSattrs(self):
        return ""

    def external_entity_ref_handler(self, context, base, systemId, publicId):
        if systemId == _FRAGMENT_BUILDER_INTERNAL_SYSTEM_ID:
            # this entref is the one that we made to put the subtree
            # in; all of our given input is parsed in here.
            old_document = self.document
            old_cur_node = self.curNode
            parser = self._parser.ExternalEntityParserCreate(context)
            # put the real document back, parse into the fragment to return
            self.document = self.originalDocument
            self.fragment = self.document.createDocumentFragment()
            self.curNode = self.fragment
            try:
                parser.Parse(self._source, True)
            finally:
                self.curNode = old_cur_node
                self.document = old_document
                self._source = None
            return -1
        else:
            return ExpatBuilder.external_entity_ref_handler(
                self, context, base, systemId, publicId)


class Namespaces:
    """Mix-in class for builders; adds support for namespaces."""

    def _initNamespaces(self):
        # list of (prefix, uri) ns declarations.  Namespace attrs are
        # constructed from this and added to the element's attrs.
        self._ns_ordered_prefixes = []

    def createParser(self):
        """Create a new namespace-handling parser."""
        parser = expat.ParserCreate(namespace_separator=" ")
        parser.namespace_prefixes = True
        return parser

    def install(self, parser):
        """Insert the namespace-handlers onto the parser."""
        ExpatBuilder.install(self, parser)
        if self._options.namespace_declarations:
            parser.StartNamespaceDeclHandler = (
                self.start_namespace_decl_handler)

    def start_namespace_decl_handler(self, prefix, uri):
        """Push this namespace declaration on our storage."""
        self._ns_ordered_prefixes.append((prefix, uri))

    def start_element_handler(self, name, attributes):
        if ' ' in name:
            uri, localname, prefix, qname = _parse_ns_name(self, name)
        else:
            uri = EMPTY_NAMESPACE
            qname = name
            localname = None
            prefix = EMPTY_PREFIX
        node = minidom.Element(qname, uri, prefix, localname)
        node.ownerDocument = self.document
        _append_child(self.curNode, node)
        self.curNode = node

        if self._ns_ordered_prefixes:
            for prefix, uri in self._ns_ordered_prefixes:
                if prefix:
                    a = minidom.Attr(_intern(self, 'xmlns:' + prefix),
                                     XMLNS_NAMESPACE, prefix, "xmlns")
                else:
                    a = minidom.Attr("xmlns", XMLNS_NAMESPACE,
                                     "xmlns", EMPTY_PREFIX)
                a.value = uri
                a.ownerDocument = self.document
                _set_attribute_node(node, a)
            del self._ns_ordered_prefixes[:]

        if attributes:
            node._ensure_attributes()
            _attrs = node._attrs
            _attrsNS = node._attrsNS
            for i in range(0, len(attributes), 2):
                aname = attributes[i]
                value = attributes[i+1]
                if ' ' in aname:
                    uri, localname, prefix, qname = _parse_ns_name(self, aname)
                    a = minidom.Attr(qname, uri, localname, prefix)
                    _attrs[qname] = a
                    _attrsNS[(uri, localname)] = a
                else:
                    a = minidom.Attr(aname, EMPTY_NAMESPACE,
                                     aname, EMPTY_PREFIX)
                    _attrs[aname] = a
                    _attrsNS[(EMPTY_NAMESPACE, aname)] = a
                a.ownerDocument = self.document
                a.value = value
                a.ownerElement = node

    if __debug__:
        # This only adds some asserts to the original
        # end_element_handler(), so we only define this when -O is not
        # used.  If changing one, be sure to check the other to see if
        # it needs to be changed as well.
        #
        def end_element_handler(self, name):
            curNode = self.curNode
            if ' ' in name:
                uri, localname, prefix, qname = _parse_ns_name(self, name)
                assert (curNode.namespaceURI == uri
                        and curNode.localName == localname
                        and curNode.prefix == prefix), \
                        "element stack messed up! (namespace)"
            else:
                assert curNode.nodeName == name, \
                       "element stack messed up - bad nodeName"
                assert curNode.namespaceURI == EMPTY_NAMESPACE, \
                       "element stack messed up - bad namespaceURI"
            self.curNode = curNode.parentNode
            self._finish_end_element(curNode)


class ExpatBuilderNS(Namespaces, ExpatBuilder):
    """Document builder that supports namespaces."""

    def reset(self):
        ExpatBuilder.reset(self)
        self._initNamespaces()


class FragmentBuilderNS(Namespaces, FragmentBuilder):
    """Fragment builder that supports namespaces."""

    def reset(self):
        FragmentBuilder.reset(self)
        self._initNamespaces()

    def _getNSattrs(self):
        """Return string of namespace attributes from this element and
        ancestors."""
        # XXX This needs to be re-written to walk the ancestors of the
        # context to build up the namespace information from
        # declarations, elements, and attributes found in context.
        # Otherwise we have to store a bunch more data on the DOM
        # (though that *might* be more reliable -- not clear).
        attrs = ""
        context = self.context
        L = []
        while context:
            if hasattr(context, '_ns_prefix_uri'):
                for prefix, uri in context._ns_prefix_uri.items():
                    # add every new NS decl from context to L and attrs string
                    if prefix in L:
                        continue
                    L.append(prefix)
                    if prefix:
                        declname = "xmlns:" + prefix
                    else:
                        declname = "xmlns"
                    if attrs:
                        attrs = "%s\n    %s='%s'" % (attrs, declname, uri)
                    else:
                        attrs = " %s='%s'" % (declname, uri)
            context = context.parentNode
        return attrs


class ParseEscape(Exception):
    """Exception raised to short-circuit parsing in InternalSubsetExtractor."""
    pass

class InternalSubsetExtractor(ExpatBuilder):
    """XML processor which can rip out the internal document type subset."""

    subset = None

    def getSubset(self):
        """Return the internal subset as a string."""
        return self.subset

    def parseFile(self, file):
        try:
            ExpatBuilder.parseFile(self, file)
        except ParseEscape:
            pass

    def parseString(self, string):
        try:
            ExpatBuilder.parseString(self, string)
        except ParseEscape:
            pass

    def install(self, parser):
        parser.StartDoctypeDeclHandler = self.start_doctype_decl_handler
        parser.StartElementHandler = self.start_element_handler

    def start_doctype_decl_handler(self, name, publicId, systemId,
                                   has_internal_subset):
        if has_internal_subset:
            parser = self.getParser()
            self.subset = []
            parser.DefaultHandler = self.subset.append
            parser.EndDoctypeDeclHandler = self.end_doctype_decl_handler
        else:
            raise ParseEscape()

    def end_doctype_decl_handler(self):
        s = ''.join(self.subset).replace('\r\n', '\n').replace('\r', '\n')
        self.subset = s
        raise ParseEscape()

    def start_element_handler(self, name, attrs):
        raise ParseEscape()


def parse(file, namespaces=True):
    """Parse a document, returning the resulting Document node.

    'file' may be either a file name or an open file object.
    """
    if namespaces:
        builder = ExpatBuilderNS()
    else:
        builder = ExpatBuilder()

    if isinstance(file, str):
        with open(file, 'rb') as fp:
            result = builder.parseFile(fp)
    else:
        result = builder.parseFile(file)
    return result


def parseString(string, namespaces=True):
    """Parse a document from a string, returning the resulting
    Document node.
    """
    if namespaces:
        builder = ExpatBuilderNS()
    else:
        builder = ExpatBuilder()
    return builder.parseString(string)


def parseFragment(file, context, namespaces=True):
    """Parse a fragment of a document, given the context from which it
    was originally extracted.  context should be the parent of the
    node(s) which are in the fragment.

    'file' may be either a file name or an open file object.
    """
    if namespaces:
        builder = FragmentBuilderNS(context)
    else:
        builder = FragmentBuilder(context)

    if isinstance(file, str):
        with open(file, 'rb') as fp:
            result = builder.parseFile(fp)
    else:
        result = builder.parseFile(file)
    return result


def parseFragmentString(string, context, namespaces=True):
    """Parse a fragment of a document from a string, given the context
    from which it was originally extracted.  context should be the
    parent of the node(s) which are in the fragment.
    """
    if namespaces:
        builder = FragmentBuilderNS(context)
    else:
        builder = FragmentBuilder(context)
    return builder.parseString(string)


def makeBuilder(options):
    """Create a builder based on an Options object."""
    if options.namespaces:
        return ExpatBuilderNS(options)
    else:
        return ExpatBuilder(options)
```
