## Supplementary software v0.2.1 for "Virtual control arms for paediatric myopia trials: external validation of axial-elongation models": minicompat.py

```
"""Python version compatibility support for minidom.

This module contains internal implementation details and
should not be imported; use xml.dom.minidom instead.
"""

# This module should only be imported using "import *".
#
# The following names are defined:
#
#   NodeList      -- lightest possible NodeList implementation
#
#   EmptyNodeList -- lightest possible NodeList that is guaranteed to
#                    remain empty (immutable)
#
#   StringTypes   -- tuple of defined string types
#
#   defproperty   -- function used in conjunction with GetattrMagic;
#                    using these together is needed to make them work
#                    as efficiently as possible in both Python 2.2+
#                    and older versions.  For example:
#
#                        class MyClass(GetattrMagic):
#                            def _get_myattr(self):
#                                return something
#
#                        defproperty(MyClass, "myattr",
#                                    "return some value")
#
#                    For Python 2.2 and newer, this will construct a
#                    property object on the class, which avoids
#                    needing to override __getattr__().  It will only
#                    work for read-only attributes.
#
#                    For older versions of Python, inheriting from
#                    GetattrMagic will use the traditional
#                    __getattr__() hackery to achieve the same effect,
#                    but less efficiently.
#
#                    defproperty() should be used for each version of
#                    the relevant _get_<property>() function.

__all__ = ["NodeList", "EmptyNodeList", "StringTypes", "defproperty"]

import xml.dom

StringTypes = (str,)


class NodeList(list):
    __slots__ = ()

    def item(self, index):
        if 0 <= index < len(self):
            return self[index]

    def _get_length(self):
        return len(self)

    def _set_length(self, value):
        raise xml.dom.NoModificationAllowedErr(
            "attempt to modify read-only attribute 'length'")

    length = property(_get_length, _set_length,
                      doc="The number of nodes in the NodeList.")

    # For backward compatibility
    def __setstate__(self, state):
        if state is None:
            state = []
        self[:] = state


class EmptyNodeList(tuple):
    __slots__ = ()

    def __add__(self, other):
        NL = NodeList()
        NL.extend(other)
        return NL

    def __radd__(self, other):
        NL = NodeList()
        NL.extend(other)
        return NL

    def item(self, index):
        return None

    def _get_length(self):
        return 0

    def _set_length(self, value):
        raise xml.dom.NoModificationAllowedErr(
            "attempt to modify read-only attribute 'length'")

    length = property(_get_length, _set_length,
                      doc="The number of nodes in the NodeList.")


def defproperty(klass, name, doc):
    get = getattr(klass, ("_get_" + name))
    def set(self, value, name=name):
        raise xml.dom.NoModificationAllowedErr(
            "attempt to modify read-only attribute " + repr(name))
    assert not hasattr(klass, "_set_" + name), \
           "expected not to find _set_" + name
    prop = property(get, set, doc=doc)
    setattr(klass, name, prop)
```
