## Supplementary software v0.2.1 for "Virtual control arms for paediatric myopia trials: external validation of axial-elongation models": minidom.py

```
"""Simple implementation of the Level 1 DOM.

Namespaces and other minor Level 2 features are also supported.

parse("foo.xml")

parseString("<foo><bar/></foo>")

Todo:
=====
 * convenience methods for getting elements and text.
 * more testing
 * bring some of the writer and linearizer code into conformance with this
        interface
 * SAX 2 namespaces
"""

import io
import xml.dom

from xml.dom import EMPTY_NAMESPACE, EMPTY_PREFIX, XMLNS_NAMESPACE, domreg
from xml.dom.minicompat import *
from xml.dom.xmlbuilder import DOMImplementationLS, DocumentLS

# This is used by the ID-cache invalidation checks; the list isn't
# actually complete, since the nodes being checked will never be the
# DOCUMENT_NODE or DOCUMENT_FRAGMENT_NODE.  (The node being checked is
# the node being added or removed, not the node being modified.)
#
_nodeTypes_with_children = (xml.dom.Node.ELEMENT_NODE,
                            xml.dom.Node.ENTITY_REFERENCE_NODE)


class Node(xml.dom.Node):
    namespaceURI = None # this is non-null only for elements and attributes
    parentNode = None
    ownerDocument = None
    nextSibling = None
    previousSibling = None

    prefix = EMPTY_PREFIX # non-null only for NS elements and attributes

    def __bool__(self):
        return True

    def toxml(self, encoding=None, standalone=None):
        return self.toprettyxml("", "", encoding, standalone)

    def toprettyxml(self, indent="\t", newl="\n", encoding=None,
                    standalone=None):
        if encoding is None:
            writer = io.StringIO()
        else:
            writer = io.TextIOWrapper(io.BytesIO(),
                                      encoding=encoding,
                                      errors="xmlcharrefreplace",
                                      newline='\n')
        if self.nodeType == Node.DOCUMENT_NODE:
            # Can pass encoding only to document, to put it into XML header
            self.writexml(writer, "", indent, newl, encoding, standalone)
        else:
            self.writexml(writer, "", indent, newl)
        if encoding is None:
            return writer.getvalue()
        else:
            return writer.detach().getvalue()

    def hasChildNodes(self):
        return bool(self.childNodes)

    def _get_childNodes(self):
        return self.childNodes

    def _get_firstChild(self):
        if self.childNodes:
            return self.childNodes[0]

    def _get_lastChild(self):
        if self.childNodes:
            return self.childNodes[-1]

    def insertBefore(self, newChild, refChild):
        if newChild.nodeType == self.DOCUMENT_FRAGMENT_NODE:
            for c in tuple(newChild.childNodes):
                self.insertBefore(c, refChild)
            ### The DOM does not clearly specify what to return in this case
            return newChild
        if newChild.nodeType not in self._child_node_types:
            raise xml.dom.HierarchyRequestErr(
                "%s cannot be child of %s" % (repr(newChild), repr(self)))
        if newChild.parentNode is not None:
            newChild.parentNode.removeChild(newChild)
        if refChild is None:
            self.appendChild(newChild)
        else:
            try:
                index = self.childNodes.index(refChild)
            except ValueError:
                raise xml.dom.NotFoundErr()
            if newChild.nodeType in _nodeTypes_with_children:
                _clear_id_cache(self)
            self.childNodes.insert(index, newChild)
            newChild.nextSibling = refChild
            refChild.previousSibling = newChild
            if index:
                node = self.childNodes[index-1]
                node.nextSibling = newChild
                newChild.previousSibling = node
            else:
                newChild.previousSibling = None
            newChild.parentNode = self
        return newChild

    def appendChild(self, node):
        if node.nodeType == self.DOCUMENT_FRAGMENT_NODE:
            for c in tuple(node.childNodes):
                self.appendChild(c)
            ### The DOM does not clearly specify what to return in this case
            return node
        if node.nodeType not in self._child_node_types:
            raise xml.dom.HierarchyRequestErr(
                "%s cannot be child of %s" % (repr(node), repr(self)))
        elif node.nodeType in _nodeTypes_with_children:
            _clear_id_cache(self)
        if node.parentNode is not None:
            node.parentNode.removeChild(node)
        _append_child(self, node)
        node.nextSibling = None
        return node

    def replaceChild(self, newChild, oldChild):
        if newChild.nodeType == self.DOCUMENT_FRAGMENT_NODE:
            refChild = oldChild.nextSibling
            self.removeChild(oldChild)
            return self.insertBefore(newChild, refChild)
        if newChild.nodeType not in self._child_node_types:
            raise xml.dom.HierarchyRequestErr(
                "%s cannot be child of %s" % (repr(newChild), repr(self)))
        if newChild is oldChild:
            return
        if newChild.parentNode is not None:
            newChild.parentNode.removeChild(newChild)
        try:
            index = self.childNodes.index(oldChild)
        except ValueError:
            raise xml.dom.NotFoundErr()
        self.childNodes[index] = newChild
        newChild.parentNode = self
        oldChild.parentNode = None
        if (newChild.nodeType in _nodeTypes_with_children
            or oldChild.nodeType in _nodeTypes_with_children):
            _clear_id_cache(self)
        newChild.nextSibling = oldChild.nextSibling
        newChild.previousSibling = oldChild.previousSibling
        oldChild.nextSibling = None
        oldChild.previousSibling = None
        if newChild.previousSibling:
            newChild.previousSibling.nextSibling = newChild
        if newChild.nextSibling:
            newChild.nextSibling.previousSibling = newChild
        return oldChild

    def removeChild(self, oldChild):
        try:
            self.childNodes.remove(oldChild)
        except ValueError:
            raise xml.dom.NotFoundErr()
        if oldChild.nextSibling is not None:
            oldChild.nextSibling.previousSibling = oldChild.previousSibling
        if oldChild.previousSibling is not None:
            oldChild.previousSibling.nextSibling = oldChild.nextSibling
        oldChild.nextSibling = oldChild.previousSibling = None
        if oldChild.nodeType in _nodeTypes_with_children:
            _clear_id_cache(self)

        oldChild.parentNode = None
        return oldChild

    def normalize(self):
        L = []
        for child in self.childNodes:
            if child.nodeType == Node.TEXT_NODE:
                if not child.data:
                    # empty text node; discard
                    if L:
                        L[-1].nextSibling = child.nextSibling
                    if child.nextSibling:
                        child.nextSibling.previousSibling = child.previousSibling
                    child.unlink()
                elif L and L[-1].nodeType == child.nodeType:
                    # collapse text node
                    node = L[-1]
                    node.data = node.data + child.data
                    node.nextSibling = child.nextSibling
                    if child.nextSibling:
                        child.nextSibling.previousSibling = node
                    child.unlink()
                else:
                    L.append(child)
            else:
                L.append(child)
                if child.nodeType == Node.ELEMENT_NODE:
                    child.normalize()
        self.childNodes[:] = L

    def cloneNode(self, deep):
        return _clone_node(self, deep, self.ownerDocument or self)

    def isSupported(self, feature, version):
        return self.ownerDocument.implementation.hasFeature(feature, version)

    def _get_localName(self):
        # Overridden in Element and Attr where localName can be Non-Null
        return None

    # Node interfaces from Level 3 (WD 9 April 2002)

    def isSameNode(self, other):
        return self is other

    def getInterface(self, feature):
        if self.isSupported(feature, None):
            return self
        else:
            return None

    # The "user data" functions use a dictionary that is only present
    # if some user data has been set, so be careful not to assume it
    # exists.

    def getUserData(self, key):
        try:
            return self._user_data[key][0]
        except (AttributeError, KeyError):
            return None

    def setUserData(self, key, data, handler):
        old = None
        try:
            d = self._user_data
        except AttributeError:
            d = {}
            self._user_data = d
        if key in d:
            old = d[key][0]
        if data is None:
            # ignore handlers passed for None
            handler = None
            if old is not None:
                del d[key]
        else:
            d[key] = (data, handler)
        return old

    def _call_user_data_handler(self, operation, src, dst):
        if hasattr(self, "_user_data"):
            for key, (data, handler) in list(self._user_data.items()):
                if handler is not None:
                    handler.handle(operation, key, data, src, dst)

    # minidom-specific API:

    def unlink(self):
        self.parentNode = self.ownerDocument = None
        if self.childNodes:
            for child in self.childNodes:
                child.unlink()
            self.childNodes = NodeList()
        self.previousSibling = None
        self.nextSibling = None

    # A Node is its own context manager, to ensure that an unlink() call occurs.
    # This is similar to how a file object works.
    def __enter__(self):
        return self

    def __exit__(self, et, ev, tb):
        self.unlink()

defproperty(Node, "firstChild", doc="First child node, or None.")
defproperty(Node, "lastChild",  doc="Last child node, or None.")
defproperty(Node, "localName",  doc="Namespace-local name of this node.")


def _append_child(self, node):
    # fast path with less checks; usable by DOM builders if careful
    childNodes = self.childNodes
    if childNodes:
        last = childNodes[-1]
        node.previousSibling = last
        last.nextSibling = node
    childNodes.append(node)
    node.parentNode = self

def _in_document(node):
    # return True iff node is part of a document tree
    while node is not None:
        if node.nodeType == Node.DOCUMENT_NODE:
            return True
        node = node.parentNode
    return False

def _write_data(writer, text, attr):
    "Writes datachars to writer."
    if not text:
        return
    # See the comments in ElementTree.py for behavior and
    # implementation details.
    if "&" in text:
        text = text.replace("&", "&amp;")
    if "<" in text:
        text = text.replace("<", "&lt;")
    if ">" in text:
        text = text.replace(">", "&gt;")
    if attr:
        if '"' in text:
            text = text.replace('"', "&quot;")
        if "\r" in text:
            text = text.replace("\r", "&#13;")
        if "\n" in text:
            text = text.replace("\n", "&#10;")
        if "\t" in text:
            text = text.replace("\t", "&#9;")
    writer.write(text)

def _get_elements_by_tagName_helper(parent, name, rc):
    for node in parent.childNodes:
        if node.nodeType == Node.ELEMENT_NODE and \
            (name == "*" or node.tagName == name):
            rc.append(node)
        _get_elements_by_tagName_helper(node, name, rc)
    return rc

def _get_elements_by_tagName_ns_helper(parent, nsURI, localName, rc):
    for node in parent.childNodes:
        if node.nodeType == Node.ELEMENT_NODE:
            if ((localName == "*" or node.localName == localName) and
                (nsURI == "*" or node.namespaceURI == nsURI)):
                rc.append(node)
            _get_elements_by_tagName_ns_helper(node, nsURI, localName, rc)
    return rc

class DocumentFragment(Node):
    nodeType = Node.DOCUMENT_FRAGMENT_NODE
    nodeName = "#document-fragment"
    nodeValue = None
    attributes = None
    parentNode = None
    _child_node_types = (Node.ELEMENT_NODE,
                         Node.TEXT_NODE,
                         Node.CDATA_SECTION_NODE,
                         Node.ENTITY_REFERENCE_NODE,
                         Node.PROCESSING_INSTRUCTION_NODE,
                         Node.COMMENT_NODE,
                         Node.NOTATION_NODE)

    def __init__(self):
        self.childNodes = NodeList()


class Attr(Node):
    __slots__=('_name', '_value', 'namespaceURI',
               '_prefix', 'childNodes', '_localName', 'ownerDocument', 'ownerElement')
    nodeType = Node.ATTRIBUTE_NODE
    attributes = None
    specified = False
    _is_id = False

    _child_node_types = (Node.TEXT_NODE, Node.ENTITY_REFERENCE_NODE)

    def __init__(self, qName, namespaceURI=EMPTY_NAMESPACE, localName=None,
                 prefix=None):
        self.ownerElement = None
        self._name = qName
        self.namespaceURI = namespaceURI
        self._prefix = prefix
        if localName is not None:
            self._localName = localName
        self.childNodes = NodeList()

        # Add the single child node that represents the value of the attr
        self.childNodes.append(Text())

        # nodeValue and value are set elsewhere

    def _get_localName(self):
        try:
            return self._localName
        except AttributeError:
            return self.nodeName.split(":", 1)[-1]

    def _get_specified(self):
        return self.specified

    def _get_name(self):
        return self._name

    def _set_name(self, value):
        self._name = value
        if self.ownerElement is not None:
            _clear_id_cache(self.ownerElement)

    nodeName = name = property(_get_name, _set_name)

    def _get_value(self):
        return self._value

    def _set_value(self, value):
        self._value = value
        self.childNodes[0].data = value
        if self.ownerElement is not None:
            _clear_id_cache(self.ownerElement)
        self.childNodes[0].data = value

    nodeValue = value = property(_get_value, _set_value)

    def _get_prefix(self):
        return self._prefix

    def _set_prefix(self, prefix):
        nsuri = self.namespaceURI
        if prefix == "xmlns":
            if nsuri and nsuri != XMLNS_NAMESPACE:
                raise xml.dom.NamespaceErr(
                    "illegal use of 'xmlns' prefix for the wrong namespace")
        self._prefix = prefix
        if prefix is None:
            newName = self.localName
        else:
            newName = "%s:%s" % (prefix, self.localName)
        if self.ownerElement:
            _clear_id_cache(self.ownerElement)
        self.name = newName

    prefix = property(_get_prefix, _set_prefix)

    def unlink(self):
        # This implementation does not call the base implementation
        # since most of that is not needed, and the expense of the
        # method call is not warranted.  We duplicate the removal of
        # children, but that's all we needed from the base class.
        elem = self.ownerElement
        if elem is not None:
            del elem._attrs[self.nodeName]
            del elem._attrsNS[(self.namespaceURI, self.localName)]
            if self._is_id:
                self._is_id = False
                elem._magic_id_nodes -= 1
                self.ownerDocument._magic_id_count -= 1
        for child in self.childNodes:
            child.unlink()
        del self.childNodes[:]

    def _get_isId(self):
        if self._is_id:
            return True
        doc = self.ownerDocument
        elem = self.ownerElement
        if doc is None or elem is None:
            return False

        info = doc._get_elem_info(elem)
        if info is None:
            return False
        if self.namespaceURI:
            return info.isIdNS(self.namespaceURI, self.localName)
        else:
            return info.isId(self.nodeName)

    def _get_schemaType(self):
        doc = self.ownerDocument
        elem = self.ownerElement
        if doc is None or elem is None:
            return _no_type

        info = doc._get_elem_info(elem)
        if info is None:
            return _no_type
        if self.namespaceURI:
            return info.getAttributeTypeNS(self.namespaceURI, self.localName)
        else:
            return info.getAttributeType(self.nodeName)

defproperty(Attr, "isId",       doc="True if this attribute is an ID.")
defproperty(Attr, "localName",  doc="Namespace-local name of this attribute.")
defproperty(Attr, "schemaType", doc="Schema type for this attribute.")


class NamedNodeMap(object):
    """The attribute list is a transient interface to the underlying
    dictionaries.  Mutations here will change the underlying element's
    dictionary.

    Ordering is imposed artificially and does not reflect the order of
    attributes as found in an input document.
    """

    __slots__ = ('_attrs', '_attrsNS', '_ownerElement')

    def __init__(self, attrs, attrsNS, ownerElement):
        self._attrs = attrs
        self._attrsNS = attrsNS
        self._ownerElement = ownerElement

    def _get_length(self):
        return len(self._attrs)

    def item(self, index):
        try:
            return self[list(self._attrs.keys())[index]]
        except IndexError:
            return None

    def items(self):
        L = []
        for node in self._attrs.values():
            L.append((node.nodeName, node.value))
        return L

    def itemsNS(self):
        L = []
        for node in self._attrs.values():
            L.append(((node.namespaceURI, node.localName), node.value))
        return L

    def __contains__(self, key):
        if isinstance(key, str):
            return key in self._attrs
        else:
            return key in self._attrsNS

    def keys(self):
        return self._attrs.keys()

    def keysNS(self):
        return self._attrsNS.keys()

    def values(self):
        return self._attrs.values()

    def get(self, name, value=None):
        return self._attrs.get(name, value)

    __len__ = _get_length

    def _cmp(self, other):
        if self._attrs is getattr(other, "_attrs", None):
            return 0
        else:
            return (id(self) > id(other)) - (id(self) < id(other))

    def __eq__(self, other):
        return self._cmp(other) == 0

    def __ge__(self, other):
        return self._cmp(other) >= 0

    def __gt__(self, other):
        return self._cmp(other) > 0

    def __le__(self, other):
        return self._cmp(other) <= 0

    def __lt__(self, other):
        return self._cmp(other) < 0

    def __getitem__(self, attname_or_tuple):
        if isinstance(attname_or_tuple, tuple):
            return self._attrsNS[attname_or_tuple]
        else:
            return self._attrs[attname_or_tuple]

    # same as set
    def __setitem__(self, attname, value):
        if isinstance(value, str):
            try:
                node = self._attrs[attname]
            except KeyError:
                node = Attr(attname)
                node.ownerDocument = self._ownerElement.ownerDocument
                self.setNamedItem(node)
            node.value = value
        else:
            if not isinstance(value, Attr):
                raise TypeError("value must be a string or Attr object")
            node = value
            self.setNamedItem(node)

    def getNamedItem(self, name):
        try:
            return self._attrs[name]
        except KeyError:
            return None

    def getNamedItemNS(self, namespaceURI, localName):
        try:
            return self._attrsNS[(namespaceURI, localName)]
        except KeyError:
            return None

    def removeNamedItem(self, name):
        n = self.getNamedItem(name)
        if n is not None:
            _clear_id_cache(self._ownerElement)
            del self._attrs[n.nodeName]
            del self._attrsNS[(n.namespaceURI, n.localName)]
            if hasattr(n, 'ownerElement'):
                n.ownerElement = None
            return n
        else:
            raise xml.dom.NotFoundErr()

    def removeNamedItemNS(self, namespaceURI, localName):
        n = self.getNamedItemNS(namespaceURI, localName)
        if n is not None:
            _clear_id_cache(self._ownerElement)
            del self._attrsNS[(n.namespaceURI, n.localName)]
            del self._attrs[n.nodeName]
            if hasattr(n, 'ownerElement'):
                n.ownerElement = None
            return n
        else:
            raise xml.dom.NotFoundErr()

    def setNamedItem(self, node):
        if not isinstance(node, Attr):
            raise xml.dom.HierarchyRequestErr(
                "%s cannot be child of %s" % (repr(node), repr(self)))
        old = self._attrs.get(node.name)
        if old:
            old.unlink()
        self._attrs[node.name] = node
        self._attrsNS[(node.namespaceURI, node.localName)] = node
        node.ownerElement = self._ownerElement
        _clear_id_cache(node.ownerElement)
        return old

    def setNamedItemNS(self, node):
        return self.setNamedItem(node)

    def __delitem__(self, attname_or_tuple):
        node = self[attname_or_tuple]
        _clear_id_cache(node.ownerElement)
        node.unlink()

    def __getstate__(self):
        return self._attrs, self._attrsNS, self._ownerElement

    def __setstate__(self, state):
        self._attrs, self._attrsNS, self._ownerElement = state

defproperty(NamedNodeMap, "length",
            doc="Number of nodes in the NamedNodeMap.")

AttributeList = NamedNodeMap


class TypeInfo(object):
    __slots__ = 'namespace', 'name'

    def __init__(self, namespace, name):
        self.namespace = namespace
        self.name = name

    def __repr__(self):
        if self.namespace:
            return "<%s %r (from %r)>" % (self.__class__.__name__, self.name,
                                          self.namespace)
        else:
            return "<%s %r>" % (self.__class__.__name__, self.name)

    def _get_name(self):
        return self.name

    def _get_namespace(self):
        return self.namespace

_no_type = TypeInfo(None, None)

class Element(Node):
    __slots__=('ownerDocument', 'parentNode', 'tagName', 'nodeName', 'prefix',
               'namespaceURI', '_localName', 'childNodes', '_attrs', '_attrsNS',
               'nextSibling', 'previousSibling')
    nodeType = Node.ELEMENT_NODE
    nodeValue = None
    schemaType = _no_type

    _magic_id_nodes = 0

    _child_node_types = (Node.ELEMENT_NODE,
                         Node.PROCESSING_INSTRUCTION_NODE,
                         Node.COMMENT_NODE,
                         Node.TEXT_NODE,
                         Node.CDATA_SECTION_NODE,
                         Node.ENTITY_REFERENCE_NODE)

    def __init__(self, tagName, namespaceURI=EMPTY_NAMESPACE, prefix=None,
                 localName=None):
        self.parentNode = None
        self.tagName = self.nodeName = tagName
        self.prefix = prefix
        self.namespaceURI = namespaceURI
        self.childNodes = NodeList()
        self.nextSibling = self.previousSibling = None

        # Attribute dictionaries are lazily created
        # attributes are double-indexed:
        #    tagName -> Attribute
        #    URI,localName -> Attribute
        # in the future: consider lazy generation
        # of attribute objects this is too tricky
        # for now because of headaches with
        # namespaces.
        self._attrs = None
        self._attrsNS = None

    def _ensure_attributes(self):
        if self._attrs is None:
            self._attrs = {}
            self._attrsNS = {}

    def _get_localName(self):
        try:
            return self._localName
        except AttributeError:
            return self.tagName.split(":", 1)[-1]

    def _get_tagName(self):
        return self.tagName

    def unlink(self):
        if self._attrs is not None:
            for attr in list(self._attrs.values()):
                attr.unlink()
        self._attrs = None
        self._attrsNS = None
        Node.unlink(self)

    def getAttribute(self, attname):
        """Returns the value of the specified attribute.

        Returns the value of the element's attribute named attname as
        a string. An empty string is returned if the element does not
        have such an attribute. Note that an empty string may also be
        returned as an explicitly given attribute value, use the
        hasAttribute method to distinguish these two cases.
        """
        if self._attrs is None:
            return ""
        try:
            return self._attrs[attname].value
        except KeyError:
            return ""

    def getAttributeNS(self, namespaceURI, localName):
        if self._attrsNS is None:
            return ""
        try:
            return self._attrsNS[(namespaceURI, localName)].value
        except KeyError:
            return ""

    def setAttribute(self, attname, value):
        attr = self.getAttributeNode(attname)
        if attr is None:
            attr = Attr(attname)
            attr.value = value # also sets nodeValue
            attr.ownerDocument = self.ownerDocument
            self.setAttributeNode(attr)
        elif value != attr.value:
            attr.value = value
            if attr.isId:
                _clear_id_cache(self)

    def setAttributeNS(self, namespaceURI, qualifiedName, value):
        prefix, localname = _nssplit(qualifiedName)
        attr = self.getAttributeNodeNS(namespaceURI, localname)
        if attr is None:
            attr = Attr(qualifiedName, namespaceURI, localname, prefix)
            attr.value = value
            attr.ownerDocument = self.ownerDocument
            self.setAttributeNode(attr)
        else:
            if value != attr.value:
                attr.value = value
                if attr.isId:
                    _clear_id_cache(self)
            if attr.prefix != prefix:
                attr.prefix = prefix
                attr.nodeName = qualifiedName

    def getAttributeNode(self, attrname):
        if self._attrs is None:
            return None
        return self._attrs.get(attrname)

    def getAttributeNodeNS(self, namespaceURI, localName):
        if self._attrsNS is None:
            return None
        return self._attrsNS.get((namespaceURI, localName))

    def setAttributeNode(self, attr):
        if attr.ownerElement not in (None, self):
            raise xml.dom.InuseAttributeErr("attribute node already owned")
        self._ensure_attributes()
        old1 = self._attrs.get(attr.name, None)
        if old1 is not None:
            self.removeAttributeNode(old1)
        old2 = self._attrsNS.get((attr.namespaceURI, attr.localName), None)
        if old2 is not None and old2 is not old1:
            self.removeAttributeNode(old2)
        _set_attribute_node(self, attr)

        if old1 is not attr:
            # It might have already been part of this node, in which case
            # it doesn't represent a change, and should not be returned.
            return old1
        if old2 is not attr:
            return old2

    setAttributeNodeNS = setAttributeNode

    def removeAttribute(self, name):
        if self._attrsNS is None:
            raise xml.dom.NotFoundErr()
        try:
            attr = self._attrs[name]
        except KeyError:
            raise xml.dom.NotFoundErr()
        self.removeAttributeNode(attr)

    def removeAttributeNS(self, namespaceURI, localName):
        if self._attrsNS is None:
            raise xml.dom.NotFoundErr()
        try:
            attr = self._attrsNS[(namespaceURI, localName)]
        except KeyError:
            raise xml.dom.NotFoundErr()
        self.removeAttributeNode(attr)

    def removeAttributeNode(self, node):
        if node is None:
            raise xml.dom.NotFoundErr()
        try:
            self._attrs[node.name]
        except KeyError:
            raise xml.dom.NotFoundErr()
        _clear_id_cache(self)
        node.unlink()
        # Restore this since the node is still useful and otherwise
        # unlinked
        node.ownerDocument = self.ownerDocument
        return node

    removeAttributeNodeNS = removeAttributeNode

    def hasAttribute(self, name):
        """Checks whether the element has an attribute with the specified name.

        Returns True if the element has an attribute with the specified name.
        Otherwise, returns False.
        """
        if self._attrs is None:
            return False
        return name in self._attrs

    def hasAttributeNS(self, namespaceURI, localName):
        if self._attrsNS is None:
            return False
        return (namespaceURI, localName) in self._attrsNS

    def getElementsByTagName(self, name):
        """Returns all descendant elements with the given tag name.

        Returns the list of all descendant elements (not direct children
        only) with the specified tag name.
        """
        return _get_elements_by_tagName_helper(self, name, NodeList())

    def getElementsByTagNameNS(self, namespaceURI, localName):
        return _get_elements_by_tagName_ns_helper(
            self, namespaceURI, localName, NodeList())

    def __repr__(self):
        return "<DOM Element: %s at %#x>" % (self.tagName, id(self))

    def writexml(self, writer, indent="", addindent="", newl=""):
        """Write an XML element to a file-like object

        Write the element to the writer object that must provide
        a write method (e.g. a file or StringIO object).
        """
        # indent = current indentation
        # addindent = indentation to add to higher levels
        # newl = newline string
        writer.write(indent+"<" + self.tagName)

        attrs = self._get_attributes()

        for a_name in attrs.keys():
            writer.write(" %s=\"" % a_name)
            _write_data(writer, attrs[a_name].value, True)
            writer.write("\"")
        if self.childNodes:
            writer.write(">")
            if (len(self.childNodes) == 1 and
                self.childNodes[0].nodeType in (
                        Node.TEXT_NODE, Node.CDATA_SECTION_NODE)):
                self.childNodes[0].writexml(writer, '', '', '')
            else:
                writer.write(newl)
                for node in self.childNodes:
                    node.writexml(writer, indent+addindent, addindent, newl)
                writer.write(indent)
            writer.write("</%s>%s" % (self.tagName, newl))
        else:
            writer.write("/>%s"%(newl))

    def _get_attributes(self):
        self._ensure_attributes()
        return NamedNodeMap(self._attrs, self._attrsNS, self)

    def hasAttributes(self):
        if self._attrs:
            return True
        else:
            return False

    # DOM Level 3 attributes, based on the 22 Oct 2002 draft

    def setIdAttribute(self, name):
        idAttr = self.getAttributeNode(name)
        self.setIdAttributeNode(idAttr)

    def setIdAttributeNS(self, namespaceURI, localName):
        idAttr = self.getAttributeNodeNS(namespaceURI, localName)
        self.setIdAttributeNode(idAttr)

    def setIdAttributeNode(self, idAttr):
        if idAttr is None or not self.isSameNode(idAttr.ownerElement):
            raise xml.dom.NotFoundErr()
        if _get_containing_entref(self) is not None:
            raise xml.dom.NoModificationAllowedErr()
        if not idAttr._is_id:
            idAttr._is_id = True
            self._magic_id_nodes += 1
            self.ownerDocument._magic_id_count += 1
            _clear_id_cache(self)

defproperty(Element, "attributes",
            doc="NamedNodeMap of attributes on the element.")
defproperty(Element, "localName",
            doc="Namespace-local name of this element.")


def _set_attribute_node(element, attr):
    _clear_id_cache(element)
    element._ensure_attributes()
    element._attrs[attr.name] = attr
    element._attrsNS[(attr.namespaceURI, attr.localName)] = attr

    # This creates a circular reference, but Element.unlink()
    # breaks the cycle since the references to the attribute
    # dictionaries are tossed.
    attr.ownerElement = element

class Childless:
    """Mixin that makes childless-ness easy to implement and avoids
    the complexity of the Node methods that deal with children.
    """
    __slots__ = ()

    attributes = None
    childNodes = EmptyNodeList()
    firstChild = None
    lastChild = None

    def _get_firstChild(self):
        return None

    def _get_lastChild(self):
        return None

    def appendChild(self, node):
        raise xml.dom.HierarchyRequestErr(
            self.nodeName + " nodes cannot have children")

    def hasChildNodes(self):
        return False

    def insertBefore(self, newChild, refChild):
        raise xml.dom.HierarchyRequestErr(
            self.nodeName + " nodes do not have children")

    def removeChild(self, oldChild):
        raise xml.dom.NotFoundErr(
            self.nodeName + " nodes do not have children")

    def normalize(self):
        # For childless nodes, normalize() has nothing to do.
        pass

    def replaceChild(self, newChild, oldChild):
        raise xml.dom.HierarchyRequestErr(
            self.nodeName + " nodes do not have children")


class ProcessingInstruction(Childless, Node):
    nodeType = Node.PROCESSING_INSTRUCTION_NODE
    __slots__ = ('target', 'data')

    def __init__(self, target, data):
        self.target = target
        self.data = data

    # nodeValue is an alias for data
    def _get_nodeValue(self):
        return self.data
    def _set_nodeValue(self, value):
        self.data = value
    nodeValue = property(_get_nodeValue, _set_nodeValue)

    # nodeName is an alias for target
    def _get_nodeName(self):
        return self.target
    def _set_nodeName(self, value):
        self.target = value
    nodeName = property(_get_nodeName, _set_nodeName)

    def writexml(self, writer, indent="", addindent="", newl=""):
        writer.write("%s<?%s %s?>%s" % (indent,self.target, self.data, newl))


class CharacterData(Childless, Node):
    __slots__=('_data', 'ownerDocument','parentNode', 'previousSibling', 'nextSibling')

    def __init__(self):
        self.ownerDocument = self.parentNode = None
        self.previousSibling = self.nextSibling = None
        self._data = ''
        Node.__init__(self)

    def _get_length(self):
        return len(self.data)
    __len__ = _get_length

    def _get_data(self):
        return self._data
    def _set_data(self, data):
        self._data = data

    data = nodeValue = property(_get_data, _set_data)

    def __repr__(self):
        data = self.data
        if len(data) > 10:
            dotdotdot = "..."
        else:
            dotdotdot = ""
        return '<DOM %s node "%r%s">' % (
            self.__class__.__name__, data[0:10], dotdotdot)

    def substringData(self, offset, count):
        if offset < 0:
            raise xml.dom.IndexSizeErr("offset cannot be negative")
        if offset >= len(self.data):
            raise xml.dom.IndexSizeErr("offset cannot be beyond end of data")
        if count < 0:
            raise xml.dom.IndexSizeErr("count cannot be negative")
        return self.data[offset:offset+count]

    def appendData(self, arg):
        self.data = self.data + arg

    def insertData(self, offset, arg):
        if offset < 0:
            raise xml.dom.IndexSizeErr("offset cannot be negative")
        if offset >= len(self.data):
            raise xml.dom.IndexSizeErr("offset cannot be beyond end of data")
        if arg:
            self.data = "%s%s%s" % (
                self.data[:offset], arg, self.data[offset:])

    def deleteData(self, offset, count):
        if offset < 0:
            raise xml.dom.IndexSizeErr("offset cannot be negative")
        if offset >= len(self.data):
            raise xml.dom.IndexSizeErr("offset cannot be beyond end of data")
        if count < 0:
            raise xml.dom.IndexSizeErr("count cannot be negative")
        if count:
            self.data = self.data[:offset] + self.data[offset+count:]

    def replaceData(self, offset, count, arg):
        if offset < 0:
            raise xml.dom.IndexSizeErr("offset cannot be negative")
        if offset >= len(self.data):
            raise xml.dom.IndexSizeErr("offset cannot be beyond end of data")
        if count < 0:
            raise xml.dom.IndexSizeErr("count cannot be negative")
        if count:
            self.data = "%s%s%s" % (
                self.data[:offset], arg, self.data[offset+count:])

defproperty(CharacterData, "length", doc="Length of the string data.")


class Text(CharacterData):
    __slots__ = ()

    nodeType = Node.TEXT_NODE
    nodeName = "#text"
    attributes = None

    def splitText(self, offset):
        if offset < 0 or offset > len(self.data):
            raise xml.dom.IndexSizeErr("illegal offset value")
        newText = self.__class__()
        newText.data = self.data[offset:]
        newText.ownerDocument = self.ownerDocument
        next = self.nextSibling
        if self.parentNode and self in self.parentNode.childNodes:
            if next is None:
                self.parentNode.appendChild(newText)
            else:
                self.parentNode.insertBefore(newText, next)
        self.data = self.data[:offset]
        return newText

    def writexml(self, writer, indent="", addindent="", newl=""):
        _write_data(writer, "%s%s%s" % (indent, self.data, newl), False)

    # DOM Level 3 (WD 9 April 2002)

    def _get_wholeText(self):
        L = [self.data]
        n = self.previousSibling
        while n is not None:
            if n.nodeType in (Node.TEXT_NODE, Node.CDATA_SECTION_NODE):
                L.insert(0, n.data)
                n = n.previousSibling
            else:
                break
        n = self.nextSibling
        while n is not None:
            if n.nodeType in (Node.TEXT_NODE, Node.CDATA_SECTION_NODE):
                L.append(n.data)
                n = n.nextSibling
            else:
                break
        return ''.join(L)

    def replaceWholeText(self, content):
        # XXX This needs to be seriously changed if minidom ever
        # supports EntityReference nodes.
        parent = self.parentNode
        n = self.previousSibling
        while n is not None:
            if n.nodeType in (Node.TEXT_NODE, Node.CDATA_SECTION_NODE):
                next = n.previousSibling
                parent.removeChild(n)
                n = next
            else:
                break
        n = self.nextSibling
        if not content:
            parent.removeChild(self)
        while n is not None:
            if n.nodeType in (Node.TEXT_NODE, Node.CDATA_SECTION_NODE):
                next = n.nextSibling
                parent.removeChild(n)
                n = next
            else:
                break
        if content:
            self.data = content
            return self
        else:
            return None

    def _get_isWhitespaceInElementContent(self):
        if self.data.strip():
            return False
        elem = _get_containing_element(self)
        if elem is None:
            return False
        info = self.ownerDocument._get_elem_info(elem)
        if info is None:
            return False
        else:
            return info.isElementContent()

defproperty(Text, "isWhitespaceInElementContent",
            doc="True iff this text node contains only whitespace"
                " and is in element content.")
defproperty(Text, "wholeText",
            doc="The text of all logically-adjacent text nodes.")


def _get_containing_element(node):
    c = node.parentNode
    while c is not None:
        if c.nodeType == Node.ELEMENT_NODE:
            return c
        c = c.parentNode
    return None

def _get_containing_entref(node):
    c = node.parentNode
    while c is not None:
        if c.nodeType == Node.ENTITY_REFERENCE_NODE:
            return c
        c = c.parentNode
    return None


class Comment(CharacterData):
    nodeType = Node.COMMENT_NODE
    nodeName = "#comment"

    def __init__(self, data):
        CharacterData.__init__(self)
        self._data = data

    def writexml(self, writer, indent="", addindent="", newl=""):
        if "--" in self.data:
            raise ValueError("'--' is not allowed in a comment node")
        writer.write("%s<!--%s-->%s" % (indent, self.data, newl))


class CDATASection(Text):
    __slots__ = ()

    nodeType = Node.CDATA_SECTION_NODE
    nodeName = "#cdata-section"

    def writexml(self, writer, indent="", addindent="", newl=""):
        if self.data.find("]]>") >= 0:
            raise ValueError("']]>' not allowed in a CDATA section")
        writer.write("<![CDATA[%s]]>" % self.data)


class ReadOnlySequentialNamedNodeMap(object):
    __slots__ = '_seq',

    def __init__(self, seq=()):
        # seq should be a list or tuple
        self._seq = seq

    def __len__(self):
        return len(self._seq)

    def _get_length(self):
        return len(self._seq)

    def getNamedItem(self, name):
        for n in self._seq:
            if n.nodeName == name:
                return n

    def getNamedItemNS(self, namespaceURI, localName):
        for n in self._seq:
            if n.namespaceURI == namespaceURI and n.localName == localName:
                return n

    def __getitem__(self, name_or_tuple):
        if isinstance(name_or_tuple, tuple):
            node = self.getNamedItemNS(*name_or_tuple)
        else:
            node = self.getNamedItem(name_or_tuple)
        if node is None:
            raise KeyError(name_or_tuple)
        return node

    def item(self, index):
        if index < 0:
            return None
        try:
            return self._seq[index]
        except IndexError:
            return None

    def removeNamedItem(self, name):
        raise xml.dom.NoModificationAllowedErr(
            "NamedNodeMap instance is read-only")

    def removeNamedItemNS(self, namespaceURI, localName):
        raise xml.dom.NoModificationAllowedErr(
            "NamedNodeMap instance is read-only")

    def setNamedItem(self, node):
        raise xml.dom.NoModificationAllowedErr(
            "NamedNodeMap instance is read-only")

    def setNamedItemNS(self, node):
        raise xml.dom.NoModificationAllowedErr(
            "NamedNodeMap instance is read-only")

    def __getstate__(self):
        return [self._seq]

    def __setstate__(self, state):
        self._seq = state[0]

defproperty(ReadOnlySequentialNamedNodeMap, "length",
            doc="Number of entries in the NamedNodeMap.")


class Identified:
    """Mix-in class that supports the publicId and systemId attributes."""

    __slots__ = 'publicId', 'systemId'

    def _identified_mixin_init(self, publicId, systemId):
        self.publicId = publicId
        self.systemId = systemId

    def _get_publicId(self):
        return self.publicId

    def _get_systemId(self):
        return self.systemId

class DocumentType(Identified, Childless, Node):
    nodeType = Node.DOCUMENT_TYPE_NODE
    nodeValue = None
    name = None
    publicId = None
    systemId = None
    internalSubset = None

    def __init__(self, qualifiedName):
        self.entities = ReadOnlySequentialNamedNodeMap()
        self.notations = ReadOnlySequentialNamedNodeMap()
        if qualifiedName:
            prefix, localname = _nssplit(qualifiedName)
            self.name = localname
        self.nodeName = self.name

    def _get_internalSubset(self):
        return self.internalSubset

    def cloneNode(self, deep):
        if self.ownerDocument is None:
            # it's ok
            clone = DocumentType(None)
            clone.name = self.name
            clone.nodeName = self.name
            operation = xml.dom.UserDataHandler.NODE_CLONED
            if deep:
                clone.entities._seq = []
                clone.notations._seq = []
                for n in self.notations._seq:
                    notation = Notation(n.nodeName, n.publicId, n.systemId)
                    clone.notations._seq.append(notation)
                    n._call_user_data_handler(operation, n, notation)
                for e in self.entities._seq:
                    entity = Entity(e.nodeName, e.publicId, e.systemId,
                                    e.notationName)
                    entity.actualEncoding = e.actualEncoding
                    entity.encoding = e.encoding
                    entity.version = e.version
                    clone.entities._seq.append(entity)
                    e._call_user_data_handler(operation, e, entity)
            self._call_user_data_handler(operation, self, clone)
            return clone
        else:
            return None

    def writexml(self, writer, indent="", addindent="", newl=""):
        writer.write("<!DOCTYPE ")
        writer.write(self.name)
        if self.publicId:
            writer.write("%s  PUBLIC '%s'%s  '%s'"
                         % (newl, self.publicId, newl, self.systemId))
        elif self.systemId:
            writer.write("%s  SYSTEM '%s'" % (newl, self.systemId))
        if self.internalSubset is not None:
            writer.write(" [")
            writer.write(self.internalSubset)
            writer.write("]")
        writer.write(">"+newl)

class Entity(Identified, Node):
    attributes = None
    nodeType = Node.ENTITY_NODE
    nodeValue = None

    actualEncoding = None
    encoding = None
    version = None

    def __init__(self, name, publicId, systemId, notation):
        self.nodeName = name
        self.notationName = notation
        self.childNodes = NodeList()
        self._identified_mixin_init(publicId, systemId)

    def _get_actualEncoding(self):
        return self.actualEncoding

    def _get_encoding(self):
        return self.encoding

    def _get_version(self):
        return self.version

    def appendChild(self, newChild):
        raise xml.dom.HierarchyRequestErr(
            "cannot append children to an entity node")

    def insertBefore(self, newChild, refChild):
        raise xml.dom.HierarchyRequestErr(
            "cannot insert children below an entity node")

    def removeChild(self, oldChild):
        raise xml.dom.HierarchyRequestErr(
            "cannot remove children from an entity node")

    def replaceChild(self, newChild, oldChild):
        raise xml.dom.HierarchyRequestErr(
            "cannot replace children of an entity node")

class Notation(Identified, Childless, Node):
    nodeType = Node.NOTATION_NODE
    nodeValue = None

    def __init__(self, name, publicId, systemId):
        self.nodeName = name
        self._identified_mixin_init(publicId, systemId)


class DOMImplementation(DOMImplementationLS):
    _features = [("core", "1.0"),
                 ("core", "2.0"),
                 ("core", None),
                 ("xml", "1.0"),
                 ("xml", "2.0"),
                 ("xml", None),
                 ("ls-load", "3.0"),
                 ("ls-load", None),
                 ]

    def hasFeature(self, feature, version):
        if version == "":
            version = None
        return (feature.lower(), version) in self._features

    def createDocument(self, namespaceURI, qualifiedName, doctype):
        if doctype and doctype.parentNode is not None:
            raise xml.dom.WrongDocumentErr(
                "doctype object owned by another DOM tree")
        doc = self._create_document()

        add_root_element = not (namespaceURI is None
                                and qualifiedName is None
                                and doctype is None)

        if not qualifiedName and add_root_element:
            # The spec is unclear what to raise here; SyntaxErr
            # would be the other obvious candidate. Since Xerces raises
            # InvalidCharacterErr, and since SyntaxErr is not listed
            # for createDocument, that seems to be the better choice.
            # XXX: need to check for illegal characters here and in
            # createElement.

            # DOM Level III clears this up when talking about the return value
            # of this function.  If namespaceURI, qName and DocType are
            # Null the document is returned without a document element
            # Otherwise if doctype or namespaceURI are not None
            # Then we go back to the above problem
            raise xml.dom.InvalidCharacterErr("Element with no name")

        if add_root_element:
            prefix, localname = _nssplit(qualifiedName)
            if prefix == "xml" \
               and namespaceURI != "http://www.w3.org/XML/1998/namespace":
                raise xml.dom.NamespaceErr("illegal use of 'xml' prefix")
            if prefix and not namespaceURI:
                raise xml.dom.NamespaceErr(
                    "illegal use of prefix without namespaces")
            element = doc.createElementNS(namespaceURI, qualifiedName)
            if doctype:
                doc.appendChild(doctype)
            doc.appendChild(element)

        if doctype:
            doctype.parentNode = doctype.ownerDocument = doc

        doc.doctype = doctype
        doc.implementation = self
        return doc

    def createDocumentType(self, qualifiedName, publicId, systemId):
        doctype = DocumentType(qualifiedName)
        doctype.publicId = publicId
        doctype.systemId = systemId
        return doctype

    # DOM Level 3 (WD 9 April 2002)

    def getInterface(self, feature):
        if self.hasFeature(feature, None):
            return self
        else:
            return None

    # internal
    def _create_document(self):
        return Document()

class ElementInfo(object):
    """Object that represents content-model information for an element.

    This implementation is not expected to be used in practice; DOM
    builders should provide implementations which do the right thing
    using information available to it.

    """

    __slots__ = 'tagName',

    def __init__(self, name):
        self.tagName = name

    def getAttributeType(self, aname):
        return _no_type

    def getAttributeTypeNS(self, namespaceURI, localName):
        return _no_type

    def isElementContent(self):
        return False

    def isEmpty(self):
        """Returns true iff this element is declared to have an EMPTY
        content model."""
        return False

    def isId(self, aname):
        """Returns true iff the named attribute is a DTD-style ID."""
        return False

    def isIdNS(self, namespaceURI, localName):
        """Returns true iff the identified attribute is a DTD-style ID."""
        return False

    def __getstate__(self):
        return self.tagName

    def __setstate__(self, state):
        self.tagName = state

def _clear_id_cache(node):
    if node.nodeType == Node.DOCUMENT_NODE:
        node._id_cache.clear()
        node._id_search_stack = None
    elif _in_document(node):
        node.ownerDocument._id_cache.clear()
        node.ownerDocument._id_search_stack= None

class Document(Node, DocumentLS):
    __slots__ = ('_elem_info', 'doctype',
                 '_id_search_stack', 'childNodes', '_id_cache')
    _child_node_types = (Node.ELEMENT_NODE, Node.PROCESSING_INSTRUCTION_NODE,
                         Node.COMMENT_NODE, Node.DOCUMENT_TYPE_NODE)

    implementation = DOMImplementation()
    nodeType = Node.DOCUMENT_NODE
    nodeName = "#document"
    nodeValue = None
    attributes = None
    parentNode = None
    previousSibling = nextSibling = None


    # Document attributes from Level 3 (WD 9 April 2002)

    actualEncoding = None
    encoding = None
    standalone = None
    version = None
    strictErrorChecking = False
    errorHandler = None
    documentURI = None

    _magic_id_count = 0

    def __init__(self):
        self.doctype = None
        self.childNodes = NodeList()
        # mapping of (namespaceURI, localName) -> ElementInfo
        #        and tagName -> ElementInfo
        self._elem_info = {}
        self._id_cache = {}
        self._id_search_stack = None

    def _get_elem_info(self, element):
        if element.namespaceURI:
            key = element.namespaceURI, element.localName
        else:
            key = element.tagName
        return self._elem_info.get(key)

    def _get_actualEncoding(self):
        return self.actualEncoding

    def _get_doctype(self):
        return self.doctype

    def _get_documentURI(self):
        return self.documentURI

    def _get_encoding(self):
        return self.encoding

    def _get_errorHandler(self):
        return self.errorHandler

    def _get_standalone(self):
        return self.standalone

    def _get_strictErrorChecking(self):
        return self.strictErrorChecking

    def _get_version(self):
        return self.version

    def appendChild(self, node):
        if node.nodeType not in self._child_node_types:
            raise xml.dom.HierarchyRequestErr(
                "%s cannot be child of %s" % (repr(node), repr(self)))
        if node.parentNode is not None:
            # This needs to be done before the next test since this
            # may *be* the document element, in which case it should
            # end up re-ordered to the end.
            node.parentNode.removeChild(node)

        if node.nodeType == Node.ELEMENT_NODE \
           and self._get_documentElement():
            raise xml.dom.HierarchyRequestErr(
                "two document elements disallowed")
        return Node.appendChild(self, node)

    def removeChild(self, oldChild):
        try:
            self.childNodes.remove(oldChild)
        except ValueError:
            raise xml.dom.NotFoundErr()
        oldChild.nextSibling = oldChild.previousSibling = None
        oldChild.parentNode = None
        if self.documentElement is oldChild:
            self.documentElement = None

        return oldChild

    def _get_documentElement(self):
        for node in self.childNodes:
            if node.nodeType == Node.ELEMENT_NODE:
                return node

    def unlink(self):
        if self.doctype is not None:
            self.doctype.unlink()
            self.doctype = None
        Node.unlink(self)

    def cloneNode(self, deep):
        if not deep:
            return None
        clone = self.implementation.createDocument(None, None, None)
        clone.encoding = self.encoding
        clone.standalone = self.standalone
        clone.version = self.version
        for n in self.childNodes:
            childclone = _clone_node(n, deep, clone)
            assert childclone.ownerDocument.isSameNode(clone)
            clone.childNodes.append(childclone)
            if childclone.nodeType == Node.DOCUMENT_NODE:
                assert clone.documentElement is None
            elif childclone.nodeType == Node.DOCUMENT_TYPE_NODE:
                assert clone.doctype is None
                clone.doctype = childclone
            childclone.parentNode = clone
        self._call_user_data_handler(xml.dom.UserDataHandler.NODE_CLONED,
                                     self, clone)
        return clone

    def createDocumentFragment(self):
        d = DocumentFragment()
        d.ownerDocument = self
        return d

    def createElement(self, tagName):
        e = Element(tagName)
        e.ownerDocument = self
        return e

    def createTextNode(self, data):
        if not isinstance(data, str):
            raise TypeError("node contents must be a string")
        t = Text()
        t.data = data
        t.ownerDocument = self
        return t

    def createCDATASection(self, data):
        if not isinstance(data, str):
            raise TypeError("node contents must be a string")
        c = CDATASection()
        c.data = data
        c.ownerDocument = self
        return c

    def createComment(self, data):
        c = Comment(data)
        c.ownerDocument = self
        return c

    def createProcessingInstruction(self, target, data):
        p = ProcessingInstruction(target, data)
        p.ownerDocument = self
        return p

    def createAttribute(self, qName):
        a = Attr(qName)
        a.ownerDocument = self
        a.value = ""
        return a

    def createElementNS(self, namespaceURI, qualifiedName):
        prefix, localName = _nssplit(qualifiedName)
        e = Element(qualifiedName, namespaceURI, prefix)
        e.ownerDocument = self
        return e

    def createAttributeNS(self, namespaceURI, qualifiedName):
        prefix, localName = _nssplit(qualifiedName)
        a = Attr(qualifiedName, namespaceURI, localName, prefix)
        a.ownerDocument = self
        a.value = ""
        return a

    # A couple of implementation-specific helpers to create node types
    # not supported by the W3C DOM specs:

    def _create_entity(self, name, publicId, systemId, notationName):
        e = Entity(name, publicId, systemId, notationName)
        e.ownerDocument = self
        return e

    def _create_notation(self, name, publicId, systemId):
        n = Notation(name, publicId, systemId)
        n.ownerDocument = self
        return n

    def getElementById(self, id):
        if id in self._id_cache:
            return self._id_cache[id]
        if not (self._elem_info or self._magic_id_count):
            return None

        stack = self._id_search_stack
        if stack is None:
            # we never searched before, or the cache has been cleared
            stack = [self.documentElement]
            self._id_search_stack = stack
        elif not stack:
            # Previous search was completed and cache is still valid;
            # no matching node.
            return None

        result = None
        while stack:
            node = stack.pop()
            # add child elements to stack for continued searching
            stack.extend([child for child in node.childNodes
                          if child.nodeType in _nodeTypes_with_children])
            # check this node
            info = self._get_elem_info(node)
            if info:
                # We have to process all ID attributes before
                # returning in order to get all the attributes set to
                # be IDs using Element.setIdAttribute*().
                for attr in node.attributes.values():
                    if attr.namespaceURI:
                        if info.isIdNS(attr.namespaceURI, attr.localName):
                            self._id_cache[attr.value] = node
                            if attr.value == id:
                                result = node
                            elif not node._magic_id_nodes:
                                break
                    elif info.isId(attr.name):
                        self._id_cache[attr.value] = node
                        if attr.value == id:
                            result = node
                        elif not node._magic_id_nodes:
                            break
                    elif attr._is_id:
                        self._id_cache[attr.value] = node
                        if attr.value == id:
                            result = node
                        elif node._magic_id_nodes == 1:
                            break
            elif node._magic_id_nodes:
                for attr in node.attributes.values():
                    if attr._is_id:
                        self._id_cache[attr.value] = node
                        if attr.value == id:
                            result = node
            if result is not None:
                break
        return result

    def getElementsByTagName(self, name):
        return _get_elements_by_tagName_helper(self, name, NodeList())

    def getElementsByTagNameNS(self, namespaceURI, localName):
        return _get_elements_by_tagName_ns_helper(
            self, namespaceURI, localName, NodeList())

    def isSupported(self, feature, version):
        return self.implementation.hasFeature(feature, version)

    def importNode(self, node, deep):
        if node.nodeType == Node.DOCUMENT_NODE:
            raise xml.dom.NotSupportedErr("cannot import document nodes")
        elif node.nodeType == Node.DOCUMENT_TYPE_NODE:
            raise xml.dom.NotSupportedErr("cannot import document type nodes")
        return _clone_node(node, deep, self)

    def writexml(self, writer, indent="", addindent="", newl="", encoding=None,
                 standalone=None):
        declarations = []

        if encoding:
            declarations.append(f'encoding="{encoding}"')
        if standalone is not None:
            declarations.append(f'standalone="{"yes" if standalone else "no"}"')

        writer.write(f'<?xml version="1.0" {" ".join(declarations)}?>{newl}')

        for node in self.childNodes:
            node.writexml(writer, indent, addindent, newl)

    # DOM Level 3 (WD 9 April 2002)

    def renameNode(self, n, namespaceURI, name):
        if n.ownerDocument is not self:
            raise xml.dom.WrongDocumentErr(
                "cannot rename nodes from other documents;\n"
                "expected %s,\nfound %s" % (self, n.ownerDocument))
        if n.nodeType not in (Node.ELEMENT_NODE, Node.ATTRIBUTE_NODE):
            raise xml.dom.NotSupportedErr(
                "renameNode() only applies to element and attribute nodes")
        if namespaceURI != EMPTY_NAMESPACE:
            if ':' in name:
                prefix, localName = name.split(':', 1)
                if (  prefix == "xmlns"
                      and namespaceURI != xml.dom.XMLNS_NAMESPACE):
                    raise xml.dom.NamespaceErr(
                        "illegal use of 'xmlns' prefix")
            else:
                if (  name == "xmlns"
                      and namespaceURI != xml.dom.XMLNS_NAMESPACE
                      and n.nodeType == Node.ATTRIBUTE_NODE):
                    raise xml.dom.NamespaceErr(
                        "illegal use of the 'xmlns' attribute")
                prefix = None
                localName = name
        else:
            prefix = None
            localName = None
        if n.nodeType == Node.ATTRIBUTE_NODE:
            element = n.ownerElement
            if element is not None:
                is_id = n._is_id
                element.removeAttributeNode(n)
        else:
            element = None
        n.prefix = prefix
        n._localName = localName
        n.namespaceURI = namespaceURI
        n.nodeName = name
        if n.nodeType == Node.ELEMENT_NODE:
            n.tagName = name
        else:
            # attribute node
            n.name = name
            if element is not None:
                element.setAttributeNode(n)
                if is_id:
                    element.setIdAttributeNode(n)
        # It's not clear from a semantic perspective whether we should
        # call the user data handlers for the NODE_RENAMED event since
        # we're re-using the existing node.  The draft spec has been
        # interpreted as meaning "no, don't call the handler unless a
        # new node is created."
        return n

defproperty(Document, "documentElement",
            doc="Top-level element of this document.")


def _clone_node(node, deep, newOwnerDocument):
    """
    Clone a node and give it the new owner document.
    Called by Node.cloneNode and Document.importNode
    """
    if node.ownerDocument.isSameNode(newOwnerDocument):
        operation = xml.dom.UserDataHandler.NODE_CLONED
    else:
        operation = xml.dom.UserDataHandler.NODE_IMPORTED
    if node.nodeType == Node.ELEMENT_NODE:
        clone = newOwnerDocument.createElementNS(node.namespaceURI,
                                                 node.nodeName)
        for attr in node.attributes.values():
            clone.setAttributeNS(attr.namespaceURI, attr.nodeName, attr.value)
            a = clone.getAttributeNodeNS(attr.namespaceURI, attr.localName)
            a.specified = attr.specified

        if deep:
            for child in node.childNodes:
                c = _clone_node(child, deep, newOwnerDocument)
                clone.appendChild(c)

    elif node.nodeType == Node.DOCUMENT_FRAGMENT_NODE:
        clone = newOwnerDocument.createDocumentFragment()
        if deep:
            for child in node.childNodes:
                c = _clone_node(child, deep, newOwnerDocument)
                clone.appendChild(c)

    elif node.nodeType == Node.TEXT_NODE:
        clone = newOwnerDocument.createTextNode(node.data)
    elif node.nodeType == Node.CDATA_SECTION_NODE:
        clone = newOwnerDocument.createCDATASection(node.data)
    elif node.nodeType == Node.PROCESSING_INSTRUCTION_NODE:
        clone = newOwnerDocument.createProcessingInstruction(node.target,
                                                             node.data)
    elif node.nodeType == Node.COMMENT_NODE:
        clone = newOwnerDocument.createComment(node.data)
    elif node.nodeType == Node.ATTRIBUTE_NODE:
        clone = newOwnerDocument.createAttributeNS(node.namespaceURI,
                                                   node.nodeName)
        clone.specified = True
        clone.value = node.value
    elif node.nodeType == Node.DOCUMENT_TYPE_NODE:
        assert node.ownerDocument is not newOwnerDocument
        operation = xml.dom.UserDataHandler.NODE_IMPORTED
        clone = newOwnerDocument.implementation.createDocumentType(
            node.name, node.publicId, node.systemId)
        clone.ownerDocument = newOwnerDocument
        if deep:
            clone.entities._seq = []
            clone.notations._seq = []
            for n in node.notations._seq:
                notation = Notation(n.nodeName, n.publicId, n.systemId)
                notation.ownerDocument = newOwnerDocument
                clone.notations._seq.append(notation)
                if hasattr(n, '_call_user_data_handler'):
                    n._call_user_data_handler(operation, n, notation)
            for e in node.entities._seq:
                entity = Entity(e.nodeName, e.publicId, e.systemId,
                                e.notationName)
                entity.actualEncoding = e.actualEncoding
                entity.encoding = e.encoding
                entity.version = e.version
                entity.ownerDocument = newOwnerDocument
                clone.entities._seq.append(entity)
                if hasattr(e, '_call_user_data_handler'):
                    e._call_user_data_handler(operation, e, entity)
    else:
        # Note the cloning of Document and DocumentType nodes is
        # implementation specific.  minidom handles those cases
        # directly in the cloneNode() methods.
        raise xml.dom.NotSupportedErr("Cannot clone node %s" % repr(node))

    # Check for _call_user_data_handler() since this could conceivably
    # used with other DOM implementations (one of the FourThought
    # DOMs, perhaps?).
    if hasattr(node, '_call_user_data_handler'):
        node._call_user_data_handler(operation, node, clone)
    return clone


def _nssplit(qualifiedName):
    fields = qualifiedName.split(':', 1)
    if len(fields) == 2:
        return fields
    else:
        return (None, fields[0])


def _do_pulldom_parse(func, args, kwargs):
    events = func(*args, **kwargs)
    toktype, rootNode = events.getEvent()
    events.expandNode(rootNode)
    events.clear()
    return rootNode

def parse(file, parser=None, bufsize=None):
    """Parse a file into a DOM by filename or file object."""
    if parser is None and not bufsize:
        from xml.dom import expatbuilder
        return expatbuilder.parse(file)
    else:
        from xml.dom import pulldom
        return _do_pulldom_parse(pulldom.parse, (file,),
            {'parser': parser, 'bufsize': bufsize})

def parseString(string, parser=None):
    """Parse a file into a DOM from a string."""
    if parser is None:
        from xml.dom import expatbuilder
        return expatbuilder.parseString(string)
    else:
        from xml.dom import pulldom
        return _do_pulldom_parse(pulldom.parseString, (string,),
                                 {'parser': parser})

def getDOMImplementation(features=None):
    if features:
        if isinstance(features, str):
            features = domreg._parse_feature_string(features)
        for f, v in features:
            if not Document.implementation.hasFeature(f, v):
                return None
    return Document.implementation
```
