## Supplementary software v0.2.1 for "Virtual control arms for paediatric myopia trials: external validation of axial-elongation models": NodeFilter.py

```
# This is the Python mapping for interface NodeFilter from
# DOM2-Traversal-Range. It contains only constants.

class NodeFilter:
    """
    This is the DOM2 NodeFilter interface. It contains only constants.
    """
    FILTER_ACCEPT = 1
    FILTER_REJECT = 2
    FILTER_SKIP   = 3

    SHOW_ALL                    = 0xFFFFFFFF
    SHOW_ELEMENT                = 0x00000001
    SHOW_ATTRIBUTE              = 0x00000002
    SHOW_TEXT                   = 0x00000004
    SHOW_CDATA_SECTION          = 0x00000008
    SHOW_ENTITY_REFERENCE       = 0x00000010
    SHOW_ENTITY                 = 0x00000020
    SHOW_PROCESSING_INSTRUCTION = 0x00000040
    SHOW_COMMENT                = 0x00000080
    SHOW_DOCUMENT               = 0x00000100
    SHOW_DOCUMENT_TYPE          = 0x00000200
    SHOW_DOCUMENT_FRAGMENT      = 0x00000400
    SHOW_NOTATION               = 0x00000800

    def acceptNode(self, node):
        raise NotImplementedError
```
