## Supplementary software v0.2.1 for "Virtual control arms for paediatric myopia trials: external validation of axial-elongation models": pulldom.py

```
import xml.sax
import xml.sax.handler

START_ELEMENT = "START_ELEMENT"
END_ELEMENT = "END_ELEMENT"
COMMENT = "COMMENT"
START_DOCUMENT = "START_DOCUMENT"
END_DOCUMENT = "END_DOCUMENT"
PROCESSING_INSTRUCTION = "PROCESSING_INSTRUCTION"
IGNORABLE_WHITESPACE = "IGNORABLE_WHITESPACE"
CHARACTERS = "CHARACTERS"

class PullDOM(xml.sax.ContentHandler):
    _locator = None
    document = None

    def __init__(self, documentFactory=None):
        from xml.dom import XML_NAMESPACE
        self.documentFactory = documentFactory
        self.firstEvent = [None, None]
        self.lastEvent = self.firstEvent
        self.elementStack = []
        self.push = self.elementStack.append
        try:
            self.pop = self.elementStack.pop
        except AttributeError:
            # use class' pop instead
            pass
        self._ns_contexts = [{XML_NAMESPACE:'xml'}] # contains uri -> prefix dicts
        self._current_context = self._ns_contexts[-1]
        self.pending_events = []

    def pop(self):
        result = self.elementStack[-1]
        del self.elementStack[-1]
        return result

    def setDocumentLocator(self, locator):
        self._locator = locator

    def startPrefixMapping(self, prefix, uri):
        if not hasattr(self, '_xmlns_attrs'):
            self._xmlns_attrs = []
        self._xmlns_attrs.append((prefix or 'xmlns', uri))
        self._ns_contexts.append(self._current_context.copy())
        self._current_context[uri] = prefix or None

    def endPrefixMapping(self, prefix):
        self._current_context = self._ns_contexts.pop()

    def startElementNS(self, name, tagName , attrs):
        # Retrieve xml namespace declaration attributes.
        xmlns_uri = 'http://www.w3.org/2000/xmlns/'
        xmlns_attrs = getattr(self, '_xmlns_attrs', None)
        if xmlns_attrs is not None:
            for aname, value in xmlns_attrs:
                attrs._attrs[(xmlns_uri, aname)] = value
            self._xmlns_attrs = []
        uri, localname = name
        if uri:
            # When using namespaces, the reader may or may not
            # provide us with the original name. If not, create
            # *a* valid tagName from the current context.
            if tagName is None:
                prefix = self._current_context[uri]
                if prefix:
                    tagName = prefix + ":" + localname
                else:
                    tagName = localname
            if self.document:
                node = self.document.createElementNS(uri, tagName)
            else:
                node = self.buildDocument(uri, tagName)
        else:
            # When the tagname is not prefixed, it just appears as
            # localname
            if self.document:
                node = self.document.createElement(localname)
            else:
                node = self.buildDocument(None, localname)

        for aname,value in attrs.items():
            a_uri, a_localname = aname
            if a_uri == xmlns_uri:
                if a_localname == 'xmlns':
                    qname = a_localname
                else:
                    qname = 'xmlns:' + a_localname
                attr = self.document.createAttributeNS(a_uri, qname)
                node.setAttributeNodeNS(attr)
            elif a_uri:
                prefix = self._current_context[a_uri]
                if prefix:
                    qname = prefix + ":" + a_localname
                else:
                    qname = a_localname
                attr = self.document.createAttributeNS(a_uri, qname)
                node.setAttributeNodeNS(attr)
            else:
                attr = self.document.createAttribute(a_localname)
                node.setAttributeNode(attr)
            attr.value = value

        self.lastEvent[1] = [(START_ELEMENT, node), None]
        self.lastEvent = self.lastEvent[1]
        self.push(node)

    def endElementNS(self, name, tagName):
        self.lastEvent[1] = [(END_ELEMENT, self.pop()), None]
        self.lastEvent = self.lastEvent[1]

    def startElement(self, name, attrs):
        if self.document:
            node = self.document.createElement(name)
        else:
            node = self.buildDocument(None, name)

        for aname,value in attrs.items():
            attr = self.document.createAttribute(aname)
            attr.value = value
            node.setAttributeNode(attr)

        self.lastEvent[1] = [(START_ELEMENT, node), None]
        self.lastEvent = self.lastEvent[1]
        self.push(node)

    def endElement(self, name):
        self.lastEvent[1] = [(END_ELEMENT, self.pop()), None]
        self.lastEvent = self.lastEvent[1]

    def comment(self, s):
        if self.document:
            node = self.document.createComment(s)
            self.lastEvent[1] = [(COMMENT, node), None]
            self.lastEvent = self.lastEvent[1]
        else:
            event = [(COMMENT, s), None]
            self.pending_events.append(event)

    def processingInstruction(self, target, data):
        if self.document:
            node = self.document.createProcessingInstruction(target, data)
            self.lastEvent[1] = [(PROCESSING_INSTRUCTION, node), None]
            self.lastEvent = self.lastEvent[1]
        else:
            event = [(PROCESSING_INSTRUCTION, target, data), None]
            self.pending_events.append(event)

    def ignorableWhitespace(self, chars):
        node = self.document.createTextNode(chars)
        self.lastEvent[1] = [(IGNORABLE_WHITESPACE, node), None]
        self.lastEvent = self.lastEvent[1]

    def characters(self, chars):
        node = self.document.createTextNode(chars)
        self.lastEvent[1] = [(CHARACTERS, node), None]
        self.lastEvent = self.lastEvent[1]

    def startDocument(self):
        if self.documentFactory is None:
            import xml.dom.minidom
            self.documentFactory = xml.dom.minidom.Document.implementation

    def buildDocument(self, uri, tagname):
        # Can't do that in startDocument, since we need the tagname
        # XXX: obtain DocumentType
        node = self.documentFactory.createDocument(uri, tagname, None)
        self.document = node
        self.lastEvent[1] = [(START_DOCUMENT, node), None]
        self.lastEvent = self.lastEvent[1]
        self.push(node)
        # Put everything we have seen so far into the document
        for e in self.pending_events:
            if e[0][0] == PROCESSING_INSTRUCTION:
                _,target,data = e[0]
                n = self.document.createProcessingInstruction(target, data)
                e[0] = (PROCESSING_INSTRUCTION, n)
            elif e[0][0] == COMMENT:
                n = self.document.createComment(e[0][1])
                e[0] = (COMMENT, n)
            else:
                raise AssertionError("Unknown pending event ",e[0][0])
            self.lastEvent[1] = e
            self.lastEvent = e
        self.pending_events = None
        return node.firstChild

    def endDocument(self):
        self.lastEvent[1] = [(END_DOCUMENT, self.document), None]
        self.pop()

    def clear(self):
        "clear(): Explicitly release parsing structures"
        self.document = None

class ErrorHandler:
    def warning(self, exception):
        print(exception)
    def error(self, exception):
        raise exception
    def fatalError(self, exception):
        raise exception

class DOMEventStream:
    def __init__(self, stream, parser, bufsize):
        self.stream = stream
        self.parser = parser
        self.bufsize = bufsize
        if not hasattr(self.parser, 'feed'):
            self.getEvent = self._slurp
        self.reset()

    def reset(self):
        self.pulldom = PullDOM()
        # This content handler relies on namespace support
        self.parser.setFeature(xml.sax.handler.feature_namespaces, 1)
        self.parser.setContentHandler(self.pulldom)

    def __next__(self):
        rc = self.getEvent()
        if rc:
            return rc
        raise StopIteration

    def __iter__(self):
        return self

    def expandNode(self, node):
        event = self.getEvent()
        parents = [node]
        while event:
            token, cur_node = event
            if cur_node is node:
                return
            if token != END_ELEMENT:
                parents[-1].appendChild(cur_node)
            if token == START_ELEMENT:
                parents.append(cur_node)
            elif token == END_ELEMENT:
                del parents[-1]
            event = self.getEvent()

    def getEvent(self):
        # use IncrementalParser interface, so we get the desired
        # pull effect
        if not self.pulldom.firstEvent[1]:
            self.pulldom.lastEvent = self.pulldom.firstEvent
        while not self.pulldom.firstEvent[1]:
            buf = self.stream.read(self.bufsize)
            if not buf:
                self.parser.close()
                return None
            self.parser.feed(buf)
        rc = self.pulldom.firstEvent[1][0]
        self.pulldom.firstEvent[1] = self.pulldom.firstEvent[1][1]
        return rc

    def _slurp(self):
        """ Fallback replacement for getEvent() using the
            standard SAX2 interface, which means we slurp the
            SAX events into memory (no performance gain, but
            we are compatible to all SAX parsers).
        """
        self.parser.parse(self.stream)
        self.getEvent = self._emit
        return self._emit()

    def _emit(self):
        """ Fallback replacement for getEvent() that emits
            the events that _slurp() read previously.
        """
        rc = self.pulldom.firstEvent[1][0]
        self.pulldom.firstEvent[1] = self.pulldom.firstEvent[1][1]
        return rc

    def clear(self):
        """clear(): Explicitly release parsing objects"""
        self.pulldom.clear()
        del self.pulldom
        self.parser = None
        self.stream = None

class SAX2DOM(PullDOM):

    def startElementNS(self, name, tagName , attrs):
        PullDOM.startElementNS(self, name, tagName, attrs)
        curNode = self.elementStack[-1]
        parentNode = self.elementStack[-2]
        parentNode.appendChild(curNode)

    def startElement(self, name, attrs):
        PullDOM.startElement(self, name, attrs)
        curNode = self.elementStack[-1]
        parentNode = self.elementStack[-2]
        parentNode.appendChild(curNode)

    def processingInstruction(self, target, data):
        PullDOM.processingInstruction(self, target, data)
        node = self.lastEvent[0][1]
        parentNode = self.elementStack[-1]
        parentNode.appendChild(node)

    def ignorableWhitespace(self, chars):
        PullDOM.ignorableWhitespace(self, chars)
        node = self.lastEvent[0][1]
        parentNode = self.elementStack[-1]
        parentNode.appendChild(node)

    def characters(self, chars):
        PullDOM.characters(self, chars)
        node = self.lastEvent[0][1]
        parentNode = self.elementStack[-1]
        parentNode.appendChild(node)


default_bufsize = (2 ** 14) - 20

def parse(stream_or_string, parser=None, bufsize=None):
    if bufsize is None:
        bufsize = default_bufsize
    if isinstance(stream_or_string, str):
        stream = open(stream_or_string, 'rb')
    else:
        stream = stream_or_string
    if not parser:
        parser = xml.sax.make_parser()
    return DOMEventStream(stream, parser, bufsize)

def parseString(string, parser=None):
    from io import StringIO

    bufsize = len(string)
    buf = StringIO(string)
    if not parser:
        parser = xml.sax.make_parser()
    return DOMEventStream(buf, parser, bufsize)
```
