## Supplementary software v0.2.1 for "Virtual control arms for paediatric myopia trials: external validation of axial-elongation models": xmlbuilder.py

```
"""Implementation of the DOM Level 3 'LS-Load' feature."""

import copy
import xml.dom

from xml.dom.NodeFilter import NodeFilter


__all__ = ["DOMBuilder", "DOMEntityResolver", "DOMInputSource"]


class Options:
    """Features object that has variables set for each DOMBuilder feature.

    The DOMBuilder class uses an instance of this class to pass settings to
    the ExpatBuilder class.
    """

    # Note that the DOMBuilder class in LoadSave constrains which of these
    # values can be set using the DOM Level 3 LoadSave feature.

    namespaces = 1
    namespace_declarations = True
    validation = False
    external_parameter_entities = True
    external_general_entities = True
    external_dtd_subset = True
    validate_if_schema = False
    validate = False
    datatype_normalization = False
    create_entity_ref_nodes = True
    entities = True
    whitespace_in_element_content = True
    cdata_sections = True
    comments = True
    charset_overrides_xml_encoding = True
    infoset = False
    supported_mediatypes_only = False

    errorHandler = None
    filter = None


class DOMBuilder:
    entityResolver = None
    errorHandler = None
    filter = None

    ACTION_REPLACE = 1
    ACTION_APPEND_AS_CHILDREN = 2
    ACTION_INSERT_AFTER = 3
    ACTION_INSERT_BEFORE = 4

    _legal_actions = (ACTION_REPLACE, ACTION_APPEND_AS_CHILDREN,
                      ACTION_INSERT_AFTER, ACTION_INSERT_BEFORE)

    def __init__(self):
        self._options = Options()

    def _get_entityResolver(self):
        return self.entityResolver
    def _set_entityResolver(self, entityResolver):
        self.entityResolver = entityResolver

    def _get_errorHandler(self):
        return self.errorHandler
    def _set_errorHandler(self, errorHandler):
        self.errorHandler = errorHandler

    def _get_filter(self):
        return self.filter
    def _set_filter(self, filter):
        self.filter = filter

    def setFeature(self, name, state):
        if self.supportsFeature(name):
            state = state and 1 or 0
            try:
                settings = self._settings[(_name_xform(name), state)]
            except KeyError:
                raise xml.dom.NotSupportedErr(
                    "unsupported feature: %r" % (name,)) from None
            else:
                for name, value in settings:
                    setattr(self._options, name, value)
        else:
            raise xml.dom.NotFoundErr("unknown feature: " + repr(name))

    def supportsFeature(self, name):
        return hasattr(self._options, _name_xform(name))

    def canSetFeature(self, name, state):
        key = (_name_xform(name), state and 1 or 0)
        return key in self._settings

    # This dictionary maps from (feature,value) to a list of
    # (option,value) pairs that should be set on the Options object.
    # If a (feature,value) setting is not in this dictionary, it is
    # not supported by the DOMBuilder.
    #
    _settings = {
        ("namespace_declarations", 0): [
            ("namespace_declarations", 0)],
        ("namespace_declarations", 1): [
            ("namespace_declarations", 1)],
        ("validation", 0): [
            ("validation", 0)],
        ("external_general_entities", 0): [
            ("external_general_entities", 0)],
        ("external_general_entities", 1): [
            ("external_general_entities", 1)],
        ("external_parameter_entities", 0): [
            ("external_parameter_entities", 0)],
        ("external_parameter_entities", 1): [
            ("external_parameter_entities", 1)],
        ("validate_if_schema", 0): [
            ("validate_if_schema", 0)],
        ("create_entity_ref_nodes", 0): [
            ("create_entity_ref_nodes", 0)],
        ("create_entity_ref_nodes", 1): [
            ("create_entity_ref_nodes", 1)],
        ("entities", 0): [
            ("create_entity_ref_nodes", 0),
            ("entities", 0)],
        ("entities", 1): [
            ("entities", 1)],
        ("whitespace_in_element_content", 0): [
            ("whitespace_in_element_content", 0)],
        ("whitespace_in_element_content", 1): [
            ("whitespace_in_element_content", 1)],
        ("cdata_sections", 0): [
            ("cdata_sections", 0)],
        ("cdata_sections", 1): [
            ("cdata_sections", 1)],
        ("comments", 0): [
            ("comments", 0)],
        ("comments", 1): [
            ("comments", 1)],
        ("charset_overrides_xml_encoding", 0): [
            ("charset_overrides_xml_encoding", 0)],
        ("charset_overrides_xml_encoding", 1): [
            ("charset_overrides_xml_encoding", 1)],
        ("infoset", 0): [],
        ("infoset", 1): [
            ("namespace_declarations", 0),
            ("validate_if_schema", 0),
            ("create_entity_ref_nodes", 0),
            ("entities", 0),
            ("cdata_sections", 0),
            ("datatype_normalization", 1),
            ("whitespace_in_element_content", 1),
            ("comments", 1),
            ("charset_overrides_xml_encoding", 1)],
        ("supported_mediatypes_only", 0): [
            ("supported_mediatypes_only", 0)],
        ("namespaces", 0): [
            ("namespaces", 0)],
        ("namespaces", 1): [
            ("namespaces", 1)],
    }

    def getFeature(self, name):
        xname = _name_xform(name)
        try:
            return getattr(self._options, xname)
        except AttributeError:
            if name == "infoset":
                options = self._options
                return (options.datatype_normalization
                        and options.whitespace_in_element_content
                        and options.comments
                        and options.charset_overrides_xml_encoding
                        and not (options.namespace_declarations
                                 or options.validate_if_schema
                                 or options.create_entity_ref_nodes
                                 or options.entities
                                 or options.cdata_sections))
            raise xml.dom.NotFoundErr("feature %s not known" % repr(name))

    def parseURI(self, uri):
        if self.entityResolver:
            input = self.entityResolver.resolveEntity(None, uri)
        else:
            input = DOMEntityResolver().resolveEntity(None, uri)
        return self.parse(input)

    def parse(self, input):
        options = copy.copy(self._options)
        options.filter = self.filter
        options.errorHandler = self.errorHandler
        fp = input.byteStream
        if fp is None and input.systemId:
            import urllib.request
            fp = urllib.request.urlopen(input.systemId)
        return self._parse_bytestream(fp, options)

    def parseWithContext(self, input, cnode, action):
        if action not in self._legal_actions:
            raise ValueError("not a legal action")
        raise NotImplementedError("Haven't written this yet...")

    def _parse_bytestream(self, stream, options):
        import xml.dom.expatbuilder
        builder = xml.dom.expatbuilder.makeBuilder(options)
        return builder.parseFile(stream)


def _name_xform(name):
    return name.lower().replace('-', '_')


class DOMEntityResolver(object):
    __slots__ = '_opener',

    def resolveEntity(self, publicId, systemId):
        assert systemId is not None
        source = DOMInputSource()
        source.publicId = publicId
        source.systemId = systemId
        source.byteStream = self._get_opener().open(systemId)

        # determine the encoding if the transport provided it
        source.encoding = self._guess_media_encoding(source)

        # determine the base URI is we can
        import posixpath, urllib.parse
        parts = urllib.parse.urlparse(systemId)
        scheme, netloc, path, params, query, fragment = parts
        # XXX should we check the scheme here as well?
        if path and not path.endswith("/"):
            path = posixpath.dirname(path) + "/"
            parts = scheme, netloc, path, params, query, fragment
            source.baseURI = urllib.parse.urlunparse(parts)

        return source

    def _get_opener(self):
        try:
            return self._opener
        except AttributeError:
            self._opener = self._create_opener()
            return self._opener

    def _create_opener(self):
        import urllib.request
        return urllib.request.build_opener()

    def _guess_media_encoding(self, source):
        info = source.byteStream.info()
        # import email.message
        # assert isinstance(info, email.message.Message)
        charset = info.get_param('charset')
        if charset is not None:
            return charset.lower()
        return None


class DOMInputSource(object):
    __slots__ = ('byteStream', 'characterStream', 'stringData',
                 'encoding', 'publicId', 'systemId', 'baseURI')

    def __init__(self):
        self.byteStream = None
        self.characterStream = None
        self.stringData = None
        self.encoding = None
        self.publicId = None
        self.systemId = None
        self.baseURI = None

    def _get_byteStream(self):
        return self.byteStream
    def _set_byteStream(self, byteStream):
        self.byteStream = byteStream

    def _get_characterStream(self):
        return self.characterStream
    def _set_characterStream(self, characterStream):
        self.characterStream = characterStream

    def _get_stringData(self):
        return self.stringData
    def _set_stringData(self, data):
        self.stringData = data

    def _get_encoding(self):
        return self.encoding
    def _set_encoding(self, encoding):
        self.encoding = encoding

    def _get_publicId(self):
        return self.publicId
    def _set_publicId(self, publicId):
        self.publicId = publicId

    def _get_systemId(self):
        return self.systemId
    def _set_systemId(self, systemId):
        self.systemId = systemId

    def _get_baseURI(self):
        return self.baseURI
    def _set_baseURI(self, uri):
        self.baseURI = uri


class DOMBuilderFilter:
    """Element filter which can be used to tailor construction of
    a DOM instance.
    """

    # There's really no need for this class; concrete implementations
    # should just implement the endElement() and startElement()
    # methods as appropriate.  Using this makes it easy to only
    # implement one of them.

    FILTER_ACCEPT = 1
    FILTER_REJECT = 2
    FILTER_SKIP = 3
    FILTER_INTERRUPT = 4

    whatToShow = NodeFilter.SHOW_ALL

    def _get_whatToShow(self):
        return self.whatToShow

    def acceptNode(self, element):
        return self.FILTER_ACCEPT

    def startContainer(self, element):
        return self.FILTER_ACCEPT

del NodeFilter


class DocumentLS:
    """Mixin to create documents that conform to the load/save spec."""

    async_ = False

    def _get_async(self):
        return False

    def _set_async(self, flag):
        if flag:
            raise xml.dom.NotSupportedErr(
                "asynchronous document loading is not supported")

    def abort(self):
        # What does it mean to "clear" a document?  Does the
        # documentElement disappear?
        raise NotImplementedError(
            "haven't figured out what this means yet")

    def load(self, uri):
        raise NotImplementedError("haven't written this yet")

    def loadXML(self, source):
        raise NotImplementedError("haven't written this yet")

    def saveXML(self, snode):
        if snode is None:
            snode = self
        elif snode.ownerDocument is not self:
            raise xml.dom.WrongDocumentErr()
        return snode.toxml()


class DOMImplementationLS:
    MODE_SYNCHRONOUS = 1
    MODE_ASYNCHRONOUS = 2

    def createDOMBuilder(self, mode, schemaType):
        if schemaType is not None:
            raise xml.dom.NotSupportedErr(
                "schemaType not yet supported")
        if mode == self.MODE_SYNCHRONOUS:
            return DOMBuilder()
        if mode == self.MODE_ASYNCHRONOUS:
            raise xml.dom.NotSupportedErr(
                "asynchronous builders are not supported")
        raise ValueError("unknown value for mode")

    def createDOMWriter(self):
        raise NotImplementedError(
            "the writer interface hasn't been written yet!")

    def createDOMInputSource(self):
        return DOMInputSource()
```
