## Supplementary software v0.2.1 for "Virtual control arms for paediatric myopia trials: external validation of axial-elongation models": ElementInclude.py

```
#
# ElementTree
# $Id: ElementInclude.py 3375 2008-02-13 08:05:08Z fredrik $
#
# limited xinclude support for element trees
#
# history:
# 2003-08-15 fl   created
# 2003-11-14 fl   fixed default loader
#
# Copyright (c) 2003-2004 by Fredrik Lundh.  All rights reserved.
#
# fredrik@pythonware.com
# http://www.pythonware.com
#
# --------------------------------------------------------------------
# The ElementTree toolkit is
#
# Copyright (c) 1999-2008 by Fredrik Lundh
#
# By obtaining, using, and/or copying this software and/or its
# associated documentation, you agree that you have read, understood,
# and will comply with the following terms and conditions:
#
# Permission to use, copy, modify, and distribute this software and
# its associated documentation for any purpose and without fee is
# hereby granted, provided that the above copyright notice appears in
# all copies, and that both that copyright notice and this permission
# notice appear in supporting documentation, and that the name of
# Secret Labs AB or the author not be used in advertising or publicity
# pertaining to distribution of the software without specific, written
# prior permission.
#
# SECRET LABS AB AND THE AUTHOR DISCLAIMS ALL WARRANTIES WITH REGARD
# TO THIS SOFTWARE, INCLUDING ALL IMPLIED WARRANTIES OF MERCHANT-
# ABILITY AND FITNESS.  IN NO EVENT SHALL SECRET LABS AB OR THE AUTHOR
# BE LIABLE FOR ANY SPECIAL, INDIRECT OR CONSEQUENTIAL DAMAGES OR ANY
# DAMAGES WHATSOEVER RESULTING FROM LOSS OF USE, DATA OR PROFITS,
# WHETHER IN AN ACTION OF CONTRACT, NEGLIGENCE OR OTHER TORTIOUS
# ACTION, ARISING OUT OF OR IN CONNECTION WITH THE USE OR PERFORMANCE
# OF THIS SOFTWARE.
# --------------------------------------------------------------------

# Licensed to PSF under a Contributor Agreement.
# See https://www.python.org/psf/license for licensing details.

##
# Limited XInclude support for the ElementTree package.
##

import copy
from . import ElementTree
from urllib.parse import urljoin

XINCLUDE = "{http://www.w3.org/2001/XInclude}"

XINCLUDE_INCLUDE = XINCLUDE + "include"
XINCLUDE_FALLBACK = XINCLUDE + "fallback"

# For security reasons, the inclusion depth is limited to this read-only value by default.
DEFAULT_MAX_INCLUSION_DEPTH = 6


##
# Fatal include error.

class FatalIncludeError(SyntaxError):
    pass


class LimitedRecursiveIncludeError(FatalIncludeError):
    pass


##
# Default loader.  This loader reads an included resource from disk.
#
# @param href Resource reference.
# @param parse Parse mode.  Either "xml" or "text".
# @param encoding Optional text encoding (UTF-8 by default for "text").
# @return The expanded resource.  If the parse mode is "xml", this
#    is an Element instance.  If the parse mode is "text", this
#    is a string.  If the loader fails, it can return None
#    or raise an OSError exception.
# @throws OSError If the loader fails to load the resource.

def default_loader(href, parse, encoding=None):
    if parse == "xml":
        with open(href, 'rb') as file:
            data = ElementTree.parse(file).getroot()
    else:
        if not encoding:
            encoding = 'UTF-8'
        with open(href, 'r', encoding=encoding) as file:
            data = file.read()
    return data

##
# Expand XInclude directives.
#
# @param elem Root Element or any ElementTree of a tree to be expanded
# @param loader Optional resource loader.  If omitted, it defaults
#     to {@link default_loader}.  If given, it should be a callable
#     that implements the same interface as <b>default_loader</b>.
# @param base_url The base URL of the original file, to resolve
#     relative include file references.
# @param max_depth The maximum number of recursive inclusions.
#     Limited to reduce the risk of malicious content explosion.
#     Pass None to disable the limitation.
# @throws LimitedRecursiveIncludeError If the {@link max_depth} was exceeded.
# @throws FatalIncludeError If the function fails to include a given
#     resource, or if the tree contains malformed XInclude elements.
# @throws OSError If the function fails to load a given resource.
# @throws ValueError If negative {@link max_depth} is passed.
# @returns None. Modifies tree pointed by {@link elem}

def include(elem, loader=None, base_url=None,
            max_depth=DEFAULT_MAX_INCLUSION_DEPTH):
    if max_depth is None:
        max_depth = -1
    elif max_depth < 0:
        raise ValueError("expected non-negative depth or None for 'max_depth', got %r" % max_depth)

    if hasattr(elem, 'getroot'):
        elem = elem.getroot()
    if loader is None:
        loader = default_loader

    _include(elem, loader, base_url, max_depth, set())


def _include(elem, loader, base_url, max_depth, _parent_hrefs):
    # look for xinclude elements
    i = 0
    while i < len(elem):
        e = elem[i]
        if e.tag == XINCLUDE_INCLUDE:
            # process xinclude directive
            href = e.get("href")
            if base_url:
                href = urljoin(base_url, href)
            parse = e.get("parse", "xml")
            if parse == "xml":
                if href in _parent_hrefs:
                    raise FatalIncludeError("recursive include of %s" % href)
                if max_depth == 0:
                    raise LimitedRecursiveIncludeError(
                        "maximum xinclude depth reached when including file %s" % href)
                _parent_hrefs.add(href)
                node = loader(href, parse)
                if node is None:
                    raise FatalIncludeError(
                        "cannot load %r as %r" % (href, parse)
                        )
                node = copy.copy(node)  # FIXME: this makes little sense with recursive includes
                _include(node, loader, href, max_depth - 1, _parent_hrefs)
                _parent_hrefs.remove(href)
                if e.tail:
                    node.tail = (node.tail or "") + e.tail
                elem[i] = node
            elif parse == "text":
                text = loader(href, parse, e.get("encoding"))
                if text is None:
                    raise FatalIncludeError(
                        "cannot load %r as %r" % (href, parse)
                        )
                if e.tail:
                    text += e.tail
                if i:
                    node = elem[i-1]
                    node.tail = (node.tail or "") + text
                else:
                    elem.text = (elem.text or "") + text
                del elem[i]
                continue
            else:
                raise FatalIncludeError(
                    "unknown parse type in xi:include tag (%r)" % parse
                )
        elif e.tag == XINCLUDE_FALLBACK:
            raise FatalIncludeError(
                "xi:fallback tag must be child of xi:include (%r)" % e.tag
                )
        else:
            _include(e, loader, base_url, max_depth, _parent_hrefs)
        i += 1
```
