## Supplementary software v0.2.1 for "Virtual control arms for paediatric myopia trials: external validation of axial-elongation models": ElementPath.py

```
#
# ElementTree
# $Id: ElementPath.py 3375 2008-02-13 08:05:08Z fredrik $
#
# limited xpath support for element trees
#
# history:
# 2003-05-23 fl   created
# 2003-05-28 fl   added support for // etc
# 2003-08-27 fl   fixed parsing of periods in element names
# 2007-09-10 fl   new selection engine
# 2007-09-12 fl   fixed parent selector
# 2007-09-13 fl   added iterfind; changed findall to return a list
# 2007-11-30 fl   added namespaces support
# 2009-10-30 fl   added child element value filter
#
# Copyright (c) 2003-2009 by Fredrik Lundh.  All rights reserved.
#
# fredrik@pythonware.com
# http://www.pythonware.com
#
# --------------------------------------------------------------------
# The ElementTree toolkit is
#
# Copyright (c) 1999-2009 by Fredrik Lundh
#
# By obtaining, using, and/or copying this software and/or its
# associated documentation, you agree that you have read, understood,
# and will comply with the following terms and conditions:
#
# Permission to use, copy, modify, and distribute this software and
# its associated documentation for any purpose and without fee is
# hereby granted, provided that the above copyright notice appears in
# all copies, and that both that copyright notice and this permission
# notice appear in supporting documentation, and that the name of
# Secret Labs AB or the author not be used in advertising or publicity
# pertaining to distribution of the software without specific, written
# prior permission.
#
# SECRET LABS AB AND THE AUTHOR DISCLAIMS ALL WARRANTIES WITH REGARD
# TO THIS SOFTWARE, INCLUDING ALL IMPLIED WARRANTIES OF MERCHANT-
# ABILITY AND FITNESS.  IN NO EVENT SHALL SECRET LABS AB OR THE AUTHOR
# BE LIABLE FOR ANY SPECIAL, INDIRECT OR CONSEQUENTIAL DAMAGES OR ANY
# DAMAGES WHATSOEVER RESULTING FROM LOSS OF USE, DATA OR PROFITS,
# WHETHER IN AN ACTION OF CONTRACT, NEGLIGENCE OR OTHER TORTIOUS
# ACTION, ARISING OUT OF OR IN CONNECTION WITH THE USE OR PERFORMANCE
# OF THIS SOFTWARE.
# --------------------------------------------------------------------

# Licensed to PSF under a Contributor Agreement.
# See https://www.python.org/psf/license for licensing details.

##
# Implementation module for XPath support.  There's usually no reason
# to import this module directly; the <b>ElementTree</b> does this for
# you, if needed.
##

import re

xpath_tokenizer_re = re.compile(
    r"("
    r"'[^']*'|\"[^\"]*\"|"
    r"::|"
    r"//?|"
    r"\.\.|"
    r"\(\)|"
    r"!=|"
    r"[/.*:\[\]\(\)@=])|"
    r"((?:\{[^}]+\})?[^/\[\]\(\)@!=\s]+)|"
    r"\s+"
    )

def xpath_tokenizer(pattern, namespaces=None):
    default_namespace = namespaces.get('') if namespaces else None
    parsing_attribute = False
    for token in xpath_tokenizer_re.findall(pattern):
        ttype, tag = token
        if tag and tag[0] != "{":
            if ":" in tag:
                prefix, uri = tag.split(":", 1)
                try:
                    if not namespaces:
                        raise KeyError
                    yield ttype, "{%s}%s" % (namespaces[prefix], uri)
                except KeyError:
                    raise SyntaxError("prefix %r not found in prefix map" % prefix) from None
            elif default_namespace and not parsing_attribute:
                yield ttype, "{%s}%s" % (default_namespace, tag)
            else:
                yield token
            parsing_attribute = False
        else:
            yield token
            parsing_attribute = ttype == '@'


def get_parent_map(context):
    parent_map = context.parent_map
    if parent_map is None:
        context.parent_map = parent_map = {}
        for p in context.root.iter():
            for e in p:
                parent_map[e] = p
    return parent_map


def _is_wildcard_tag(tag):
    return tag[:3] == '{*}' or tag[-2:] == '}*'


def _prepare_tag(tag):
    _isinstance, _str = isinstance, str
    if tag == '{*}*':
        # Same as '*', but no comments or processing instructions.
        # It can be a surprise that '*' includes those, but there is no
        # justification for '{*}*' doing the same.
        def select(context, result):
            for elem in result:
                if _isinstance(elem.tag, _str):
                    yield elem
    elif tag == '{}*':
        # Any tag that is not in a namespace.
        def select(context, result):
            for elem in result:
                el_tag = elem.tag
                if _isinstance(el_tag, _str) and el_tag[0] != '{':
                    yield elem
    elif tag[:3] == '{*}':
        # The tag in any (or no) namespace.
        suffix = tag[2:]  # '}name'
        no_ns = slice(-len(suffix), None)
        tag = tag[3:]
        def select(context, result):
            for elem in result:
                el_tag = elem.tag
                if el_tag == tag or _isinstance(el_tag, _str) and el_tag[no_ns] == suffix:
                    yield elem
    elif tag[-2:] == '}*':
        # Any tag in the given namespace.
        ns = tag[:-1]
        ns_only = slice(None, len(ns))
        def select(context, result):
            for elem in result:
                el_tag = elem.tag
                if _isinstance(el_tag, _str) and el_tag[ns_only] == ns:
                    yield elem
    else:
        raise RuntimeError(f"internal parser error, got {tag}")
    return select


def prepare_child(next, token):
    tag = token[1]
    if _is_wildcard_tag(tag):
        select_tag = _prepare_tag(tag)
        def select(context, result):
            def select_child(result):
                for elem in result:
                    yield from elem
            return select_tag(context, select_child(result))
    else:
        if tag[:2] == '{}':
            tag = tag[2:]  # '{}tag' == 'tag'
        def select(context, result):
            for elem in result:
                for e in elem:
                    if e.tag == tag:
                        yield e
    return select

def prepare_star(next, token):
    def select(context, result):
        for elem in result:
            yield from elem
    return select

def prepare_self(next, token):
    def select(context, result):
        yield from result
    return select

def prepare_descendant(next, token):
    try:
        token = next()
    except StopIteration:
        return
    if token[0] == "*":
        tag = "*"
    elif not token[0]:
        tag = token[1]
    else:
        raise SyntaxError("invalid descendant")

    if _is_wildcard_tag(tag):
        select_tag = _prepare_tag(tag)
        def select(context, result):
            def select_child(result):
                for elem in result:
                    for e in elem.iter():
                        if e is not elem:
                            yield e
            return select_tag(context, select_child(result))
    else:
        if tag[:2] == '{}':
            tag = tag[2:]  # '{}tag' == 'tag'
        def select(context, result):
            for elem in result:
                for e in elem.iter(tag):
                    if e is not elem:
                        yield e
    return select

def prepare_parent(next, token):
    def select(context, result):
        # FIXME: raise error if .. is applied at toplevel?
        parent_map = get_parent_map(context)
        result_map = {}
        for elem in result:
            if elem in parent_map:
                parent = parent_map[elem]
                if parent not in result_map:
                    result_map[parent] = None
                    yield parent
    return select

def prepare_predicate(next, token):
    # FIXME: replace with real parser!!! refs:
    # http://javascript.crockford.com/tdop/tdop.html
    signature = []
    predicate = []
    while 1:
        try:
            token = next()
        except StopIteration:
            return
        if token[0] == "]":
            break
        if token == ('', ''):
            # ignore whitespace
            continue
        if token[0] and token[0][:1] in "'\"":
            token = "'", token[0][1:-1]
        signature.append(token[0] or "-")
        predicate.append(token[1])
    signature = "".join(signature)
    # use signature to determine predicate type
    if signature == "@-":
        # [@attribute] predicate
        key = predicate[1]
        def select(context, result):
            for elem in result:
                if elem.get(key) is not None:
                    yield elem
        return select
    if signature == "@-='" or signature == "@-!='":
        # [@attribute='value'] or [@attribute!='value']
        key = predicate[1]
        value = predicate[-1]
        def select(context, result):
            for elem in result:
                if elem.get(key) == value:
                    yield elem
        def select_negated(context, result):
            for elem in result:
                if (attr_value := elem.get(key)) is not None and attr_value != value:
                    yield elem
        return select_negated if '!=' in signature else select
    if signature == "-" and not re.match(r"\-?\d+$", predicate[0]):
        # [tag]
        tag = predicate[0]
        def select(context, result):
            for elem in result:
                if elem.find(tag) is not None:
                    yield elem
        return select
    if signature == ".='" or signature == ".!='" or (
            (signature == "-='" or signature == "-!='")
            and not re.match(r"\-?\d+$", predicate[0])):
        # [.='value'] or [tag='value'] or [.!='value'] or [tag!='value']
        tag = predicate[0]
        value = predicate[-1]
        if tag:
            def select(context, result):
                for elem in result:
                    for e in elem.findall(tag):
                        if "".join(e.itertext()) == value:
                            yield elem
                            break
            def select_negated(context, result):
                for elem in result:
                    for e in elem.iterfind(tag):
                        if "".join(e.itertext()) != value:
                            yield elem
                            break
        else:
            def select(context, result):
                for elem in result:
                    if "".join(elem.itertext()) == value:
                        yield elem
            def select_negated(context, result):
                for elem in result:
                    if "".join(elem.itertext()) != value:
                        yield elem
        return select_negated if '!=' in signature else select
    if signature == "-" or signature == "-()" or signature == "-()-":
        # [index] or [last()] or [last()-index]
        if signature == "-":
            # [index]
            index = int(predicate[0]) - 1
            if index < 0:
                raise SyntaxError("XPath position >= 1 expected")
        else:
            if predicate[0] != "last":
                raise SyntaxError("unsupported function")
            if signature == "-()-":
                try:
                    index = int(predicate[2]) - 1
                except ValueError:
                    raise SyntaxError("unsupported expression")
                if index > -2:
                    raise SyntaxError("XPath offset from last() must be negative")
            else:
                index = -1
        def select(context, result):
            parent_map = get_parent_map(context)
            for elem in result:
                try:
                    parent = parent_map[elem]
                    # FIXME: what if the selector is "*" ?
                    elems = list(parent.findall(elem.tag))
                    if elems[index] is elem:
                        yield elem
                except (IndexError, KeyError):
                    pass
        return select
    raise SyntaxError("invalid predicate")

ops = {
    "": prepare_child,
    "*": prepare_star,
    ".": prepare_self,
    "..": prepare_parent,
    "//": prepare_descendant,
    "[": prepare_predicate,
    }

_cache = {}

class _SelectorContext:
    parent_map = None
    def __init__(self, root):
        self.root = root

# --------------------------------------------------------------------

##
# Generate all matching objects.

def iterfind(elem, path, namespaces=None):
    # compile selector pattern
    if path[-1:] == "/":
        path = path + "*" # implicit all (FIXME: keep this?)

    cache_key = (path,)
    if namespaces:
        cache_key += tuple(sorted(namespaces.items()))

    try:
        selector = _cache[cache_key]
    except KeyError:
        if len(_cache) > 100:
            _cache.clear()
        if path[:1] == "/":
            raise SyntaxError("cannot use absolute path on element")
        next = iter(xpath_tokenizer(path, namespaces)).__next__
        try:
            token = next()
        except StopIteration:
            return
        selector = []
        while 1:
            try:
                selector.append(ops[token[0]](next, token))
            except StopIteration:
                raise SyntaxError("invalid path") from None
            try:
                token = next()
                if token[0] == "/":
                    token = next()
            except StopIteration:
                break
        _cache[cache_key] = selector
    # execute selector pattern
    result = [elem]
    context = _SelectorContext(elem)
    for select in selector:
        result = select(context, result)
    return result

##
# Find first matching object.

def find(elem, path, namespaces=None):
    return next(iterfind(elem, path, namespaces), None)

##
# Find all matching objects.

def findall(elem, path, namespaces=None):
    return list(iterfind(elem, path, namespaces))

##
# Find text for first matching object.

def findtext(elem, path, default=None, namespaces=None):
    try:
        elem = next(iterfind(elem, path, namespaces))
        if elem.text is None:
            return ""
        return elem.text
    except StopIteration:
        return default
```
