## Supplementary software v0.2.1 for "Virtual control arms for paediatric myopia trials: external validation of axial-elongation models": ElementTree.py

```
"""Lightweight XML support for Python.

 XML is an inherently hierarchical data format, and the most natural way to
 represent it is with a tree.  This module has two classes for this purpose:

    1. ElementTree represents the whole XML document as a tree and

    2. Element represents a single node in this tree.

 Interactions with the whole document (reading and writing to/from files) are
 usually done on the ElementTree level.  Interactions with a single XML element
 and its sub-elements are done on the Element level.

 Element is a flexible container object designed to store hierarchical data
 structures in memory. It can be described as a cross between a list and a
 dictionary.  Each Element has a number of properties associated with it:

    'tag' - a string containing the element's name.

    'attributes' - a Python dictionary storing the element's attributes.

    'text' - a string containing the element's text content.

    'tail' - an optional string containing text after the element's end tag.

    And a number of child elements stored in a Python sequence.

 To create an element instance, use the Element constructor,
 or the SubElement factory function.

 You can also use the ElementTree class to wrap an element structure
 and convert it to and from XML.

"""

#---------------------------------------------------------------------
# Licensed to PSF under a Contributor Agreement.
# See https://www.python.org/psf/license for licensing details.
#
# ElementTree
# Copyright (c) 1999-2008 by Fredrik Lundh.  All rights reserved.
#
# fredrik@pythonware.com
# http://www.pythonware.com
# --------------------------------------------------------------------
# The ElementTree toolkit is
#
# Copyright (c) 1999-2008 by Fredrik Lundh
#
# By obtaining, using, and/or copying this software and/or its
# associated documentation, you agree that you have read, understood,
# and will comply with the following terms and conditions:
#
# Permission to use, copy, modify, and distribute this software and
# its associated documentation for any purpose and without fee is
# hereby granted, provided that the above copyright notice appears in
# all copies, and that both that copyright notice and this permission
# notice appear in supporting documentation, and that the name of
# Secret Labs AB or the author not be used in advertising or publicity
# pertaining to distribution of the software without specific, written
# prior permission.
#
# SECRET LABS AB AND THE AUTHOR DISCLAIMS ALL WARRANTIES WITH REGARD
# TO THIS SOFTWARE, INCLUDING ALL IMPLIED WARRANTIES OF MERCHANT-
# ABILITY AND FITNESS.  IN NO EVENT SHALL SECRET LABS AB OR THE AUTHOR
# BE LIABLE FOR ANY SPECIAL, INDIRECT OR CONSEQUENTIAL DAMAGES OR ANY
# DAMAGES WHATSOEVER RESULTING FROM LOSS OF USE, DATA OR PROFITS,
# WHETHER IN AN ACTION OF CONTRACT, NEGLIGENCE OR OTHER TORTIOUS
# ACTION, ARISING OUT OF OR IN CONNECTION WITH THE USE OR PERFORMANCE
# OF THIS SOFTWARE.
# --------------------------------------------------------------------

__all__ = [
    # public symbols
    "Comment",
    "dump",
    "Element", "ElementTree",
    "fromstring", "fromstringlist",
    "indent", "iselement", "iterparse",
    "parse", "ParseError",
    "PI", "ProcessingInstruction",
    "QName",
    "SubElement",
    "tostring", "tostringlist",
    "TreeBuilder",
    "VERSION",
    "XML", "XMLID",
    "XMLParser", "XMLPullParser",
    "register_namespace",
    "canonicalize", "C14NWriterTarget",
    ]

VERSION = "1.3.0"

import sys
import re
import warnings
import io
import collections
import collections.abc
import contextlib
import weakref

from . import ElementPath


class ParseError(SyntaxError):
    """An error when parsing an XML document.

    In addition to its exception value, a ParseError contains
    two extra attributes:
        'code'     - the specific exception code
        'position' - the line and column of the error

    """
    pass

# --------------------------------------------------------------------


def iselement(element):
    """Return True if *element* appears to be an Element."""
    return hasattr(element, 'tag')


class Element:
    """An XML element.

    This class is the reference implementation of the Element interface.

    An element's length is its number of subelements.  That means if you
    want to check if an element is truly empty, you should check BOTH
    its length AND its text attribute.

    The element tag, attribute names, and attribute values can be either
    bytes or strings.

    *tag* is the element name.  *attrib* is an optional dictionary containing
    element attributes. *extra* are additional element attributes given as
    keyword arguments.

    Example form:
        <tag attrib>text<child/>...</tag>tail

    """

    tag = None
    """The element's name."""

    attrib = None
    """Dictionary of the element's attributes."""

    text = None
    """
    Text before first subelement. This is either a string or the value None.
    Note that if there is no text, this attribute may be either
    None or the empty string, depending on the parser.

    """

    tail = None
    """
    Text after this element's end tag, but before the next sibling element's
    start tag.  This is either a string or the value None.  Note that if there
    was no text, this attribute may be either None or an empty string,
    depending on the parser.

    """

    def __init__(self, tag, attrib={}, **extra):
        if not isinstance(attrib, dict):
            raise TypeError("attrib must be dict, not %s" % (
                attrib.__class__.__name__,))
        self.tag = tag
        self.attrib = {**attrib, **extra}
        self._children = []

    def __repr__(self):
        return "<%s %r at %#x>" % (self.__class__.__name__, self.tag, id(self))

    def makeelement(self, tag, attrib):
        """Create a new element with the same type.

        *tag* is a string containing the element name.
        *attrib* is a dictionary containing the element attributes.

        Do not call this method, use the SubElement factory function instead.

        """
        return self.__class__(tag, attrib)

    def __copy__(self):
        elem = self.makeelement(self.tag, self.attrib)
        elem.text = self.text
        elem.tail = self.tail
        elem[:] = self
        return elem

    def __len__(self):
        return len(self._children)

    def __bool__(self):
        warnings.warn(
            "Testing an element's truth value will always return True in "
            "future versions.  "
            "Use specific 'len(elem)' or 'elem is not None' test instead.",
            DeprecationWarning, stacklevel=2
            )
        return len(self._children) != 0 # emulate old behaviour, for now

    def __getitem__(self, index):
        return self._children[index]

    def __setitem__(self, index, element):
        if isinstance(index, slice):
            for elt in element:
                self._assert_is_element(elt)
        else:
            self._assert_is_element(element)
        self._children[index] = element

    def __delitem__(self, index):
        del self._children[index]

    def append(self, subelement):
        """Add *subelement* to the end of this element.

        The new element will appear in document order after the last existing
        subelement (or directly after the text, if it's the first subelement),
        but before the end tag for this element.

        """
        self._assert_is_element(subelement)
        self._children.append(subelement)

    def extend(self, elements):
        """Append subelements from a sequence.

        *elements* is a sequence with zero or more elements.

        """
        for element in elements:
            self._assert_is_element(element)
            self._children.append(element)

    def insert(self, index, subelement):
        """Insert *subelement* at position *index*."""
        self._assert_is_element(subelement)
        self._children.insert(index, subelement)

    def _assert_is_element(self, e):
        # Need to refer to the actual Python implementation, not the
        # shadowing C implementation.
        if not isinstance(e, _Element_Py):
            raise TypeError('expected an Element, not %s' % type(e).__name__)

    def remove(self, subelement):
        """Remove matching subelement.

        Unlike the find methods, this method compares elements based on
        identity, NOT ON tag value or contents.  To remove subelements by
        other means, the easiest way is to use a list comprehension to
        select what elements to keep, and then use slice assignment to update
        the parent element.

        ValueError is raised if a matching element could not be found.

        """
        # assert iselement(element)
        self._children.remove(subelement)

    def find(self, path, namespaces=None):
        """Find first matching element by tag name or path.

        *path* is a string having either an element tag or an XPath,
        *namespaces* is an optional mapping from namespace prefix to full name.

        Return the first matching element, or None if no element was found.

        """
        return ElementPath.find(self, path, namespaces)

    def findtext(self, path, default=None, namespaces=None):
        """Find text for first matching element by tag name or path.

        *path* is a string having either an element tag or an XPath,
        *default* is the value to return if the element was not found,
        *namespaces* is an optional mapping from namespace prefix to full name.

        Return text content of first matching element, or default value if
        none was found.  Note that if an element is found having no text
        content, the empty string is returned.

        """
        return ElementPath.findtext(self, path, default, namespaces)

    def findall(self, path, namespaces=None):
        """Find all matching subelements by tag name or path.

        *path* is a string having either an element tag or an XPath,
        *namespaces* is an optional mapping from namespace prefix to full name.

        Returns list containing all matching elements in document order.

        """
        return ElementPath.findall(self, path, namespaces)

    def iterfind(self, path, namespaces=None):
        """Find all matching subelements by tag name or path.

        *path* is a string having either an element tag or an XPath,
        *namespaces* is an optional mapping from namespace prefix to full name.

        Return an iterable yielding all matching elements in document order.

        """
        return ElementPath.iterfind(self, path, namespaces)

    def clear(self):
        """Reset element.

        This function removes all subelements, clears all attributes, and sets
        the text and tail attributes to None.

        """
        self.attrib.clear()
        self._children = []
        self.text = self.tail = None

    def get(self, key, default=None):
        """Get element attribute.

        Equivalent to attrib.get, but some implementations may handle this a
        bit more efficiently.  *key* is what attribute to look for, and
        *default* is what to return if the attribute was not found.

        Returns a string containing the attribute value, or the default if
        attribute was not found.

        """
        return self.attrib.get(key, default)

    def set(self, key, value):
        """Set element attribute.

        Equivalent to attrib[key] = value, but some implementations may handle
        this a bit more efficiently.  *key* is what attribute to set, and
        *value* is the attribute value to set it to.

        """
        self.attrib[key] = value

    def keys(self):
        """Get list of attribute names.

        Names are returned in an arbitrary order, just like an ordinary
        Python dict.  Equivalent to attrib.keys()

        """
        return self.attrib.keys()

    def items(self):
        """Get element attributes as a sequence.

        The attributes are returned in arbitrary order.  Equivalent to
        attrib.items().

        Return a list of (name, value) tuples.

        """
        return self.attrib.items()

    def iter(self, tag=None):
        """Create tree iterator.

        The iterator loops over the element and all subelements in document
        order, returning all elements with a matching tag.

        If the tree structure is modified during iteration, new or removed
        elements may or may not be included.  To get a stable set, use the
        list() function on the iterator, and loop over the resulting list.

        *tag* is what tags to look for (default is to return all elements)

        Return an iterator containing all the matching elements.

        """
        if tag == "*":
            tag = None
        if tag is None or self.tag == tag:
            yield self
        for e in self._children:
            yield from e.iter(tag)

    def itertext(self):
        """Create text iterator.

        The iterator loops over the element and all subelements in document
        order, returning all inner text.

        """
        tag = self.tag
        if not isinstance(tag, str) and tag is not None:
            return
        t = self.text
        if t:
            yield t
        for e in self:
            yield from e.itertext()
            t = e.tail
            if t:
                yield t


def SubElement(parent, tag, attrib={}, **extra):
    """Subelement factory which creates an element instance, and appends it
    to an existing parent.

    The element tag, attribute names, and attribute values can be either
    bytes or Unicode strings.

    *parent* is the parent element, *tag* is the subelements name, *attrib* is
    an optional directory containing element attributes, *extra* are
    additional attributes given as keyword arguments.

    """
    attrib = {**attrib, **extra}
    element = parent.makeelement(tag, attrib)
    parent.append(element)
    return element


def Comment(text=None):
    """Comment element factory.

    This function creates a special element which the standard serializer
    serializes as an XML comment.

    *text* is a string containing the comment string.

    """
    element = Element(Comment)
    element.text = text
    return element


def ProcessingInstruction(target, text=None):
    """Processing Instruction element factory.

    This function creates a special element which the standard serializer
    serializes as an XML comment.

    *target* is a string containing the processing instruction, *text* is a
    string containing the processing instruction contents, if any.

    """
    element = Element(ProcessingInstruction)
    element.text = target
    if text:
        element.text = element.text + " " + text
    return element

PI = ProcessingInstruction


class QName:
    """Qualified name wrapper.

    This class can be used to wrap a QName attribute value in order to get
    proper namespace handing on output.

    *text_or_uri* is a string containing the QName value either in the form
    {uri}local, or if the tag argument is given, the URI part of a QName.

    *tag* is an optional argument which if given, will make the first
    argument (text_or_uri) be interpreted as a URI, and this argument (tag)
    be interpreted as a local name.

    """
    def __init__(self, text_or_uri, tag=None):
        if tag:
            text_or_uri = "{%s}%s" % (text_or_uri, tag)
        self.text = text_or_uri
    def __str__(self):
        return self.text
    def __repr__(self):
        return '<%s %r>' % (self.__class__.__name__, self.text)
    def __hash__(self):
        return hash(self.text)
    def __le__(self, other):
        if isinstance(other, QName):
            return self.text <= other.text
        return self.text <= other
    def __lt__(self, other):
        if isinstance(other, QName):
            return self.text < other.text
        return self.text < other
    def __ge__(self, other):
        if isinstance(other, QName):
            return self.text >= other.text
        return self.text >= other
    def __gt__(self, other):
        if isinstance(other, QName):
            return self.text > other.text
        return self.text > other
    def __eq__(self, other):
        if isinstance(other, QName):
            return self.text == other.text
        return self.text == other

# --------------------------------------------------------------------


class ElementTree:
    """An XML element hierarchy.

    This class also provides support for serialization to and from
    standard XML.

    *element* is an optional root element node,
    *file* is an optional file handle or file name of an XML file whose
    contents will be used to initialize the tree with.

    """
    def __init__(self, element=None, file=None):
        # assert element is None or iselement(element)
        self._root = element # first node
        if file:
            self.parse(file)

    def getroot(self):
        """Return root element of this tree."""
        return self._root

    def _setroot(self, element):
        """Replace root element of this tree.

        This will discard the current contents of the tree and replace it
        with the given element.  Use with care!

        """
        # assert iselement(element)
        self._root = element

    def parse(self, source, parser=None):
        """Load external XML document into element tree.

        *source* is a file name or file object, *parser* is an optional parser
        instance that defaults to XMLParser.

        ParseError is raised if the parser fails to parse the document.

        Returns the root element of the given source document.

        """
        close_source = False
        if not hasattr(source, "read"):
            source = open(source, "rb")
            close_source = True
        try:
            if parser is None:
                # If no parser was specified, create a default XMLParser
                parser = XMLParser()
                if hasattr(parser, '_parse_whole'):
                    # The default XMLParser, when it comes from an accelerator,
                    # can define an internal _parse_whole API for efficiency.
                    # It can be used to parse the whole source without feeding
                    # it with chunks.
                    self._root = parser._parse_whole(source)
                    return self._root
            while data := source.read(65536):
                parser.feed(data)
            self._root = parser.close()
            return self._root
        finally:
            if close_source:
                source.close()

    def iter(self, tag=None):
        """Create and return tree iterator for the root element.

        The iterator loops over all elements in this tree, in document order.

        *tag* is a string with the tag name to iterate over
        (default is to return all elements).

        """
        # assert self._root is not None
        return self._root.iter(tag)

    def find(self, path, namespaces=None):
        """Find first matching element by tag name or path.

        Same as getroot().find(path), which is Element.find()

        *path* is a string having either an element tag or an XPath,
        *namespaces* is an optional mapping from namespace prefix to full name.

        Return the first matching element, or None if no element was found.

        """
        # assert self._root is not None
        if path[:1] == "/":
            path = "." + path
            warnings.warn(
                "This search is broken in 1.3 and earlier, and will be "
                "fixed in a future version.  If you rely on the current "
                "behaviour, change it to %r" % path,
                FutureWarning, stacklevel=2
                )
        return self._root.find(path, namespaces)

    def findtext(self, path, default=None, namespaces=None):
        """Find first matching element by tag name or path.

        Same as getroot().findtext(path),  which is Element.findtext()

        *path* is a string having either an element tag or an XPath,
        *namespaces* is an optional mapping from namespace prefix to full name.

        Return the first matching element, or None if no element was found.

        """
        # assert self._root is not None
        if path[:1] == "/":
            path = "." + path
            warnings.warn(
                "This search is broken in 1.3 and earlier, and will be "
                "fixed in a future version.  If you rely on the current "
                "behaviour, change it to %r" % path,
                FutureWarning, stacklevel=2
                )
        return self._root.findtext(path, default, namespaces)

    def findall(self, path, namespaces=None):
        """Find all matching subelements by tag name or path.

        Same as getroot().findall(path), which is Element.findall().

        *path* is a string having either an element tag or an XPath,
        *namespaces* is an optional mapping from namespace prefix to full name.

        Return list containing all matching elements in document order.

        """
        # assert self._root is not None
        if path[:1] == "/":
            path = "." + path
            warnings.warn(
                "This search is broken in 1.3 and earlier, and will be "
                "fixed in a future version.  If you rely on the current "
                "behaviour, change it to %r" % path,
                FutureWarning, stacklevel=2
                )
        return self._root.findall(path, namespaces)

    def iterfind(self, path, namespaces=None):
        """Find all matching subelements by tag name or path.

        Same as getroot().iterfind(path), which is element.iterfind()

        *path* is a string having either an element tag or an XPath,
        *namespaces* is an optional mapping from namespace prefix to full name.

        Return an iterable yielding all matching elements in document order.

        """
        # assert self._root is not None
        if path[:1] == "/":
            path = "." + path
            warnings.warn(
                "This search is broken in 1.3 and earlier, and will be "
                "fixed in a future version.  If you rely on the current "
                "behaviour, change it to %r" % path,
                FutureWarning, stacklevel=2
                )
        return self._root.iterfind(path, namespaces)

    def write(self, file_or_filename,
              encoding=None,
              xml_declaration=None,
              default_namespace=None,
              method=None, *,
              short_empty_elements=True):
        """Write element tree to a file as XML.

        Arguments:
          *file_or_filename* -- file name or a file object opened for writing

          *encoding* -- the output encoding (default: US-ASCII)

          *xml_declaration* -- bool indicating if an XML declaration should be
                               added to the output. If None, an XML declaration
                               is added if encoding IS NOT either of:
                               US-ASCII, UTF-8, or Unicode

          *default_namespace* -- sets the default XML namespace (for "xmlns")

          *method* -- either "xml" (default), "html, "text", or "c14n"

          *short_empty_elements* -- controls the formatting of elements
                                    that contain no content. If True (default)
                                    they are emitted as a single self-closed
                                    tag, otherwise they are emitted as a pair
                                    of start/end tags

        """
        if not method:
            method = "xml"
        elif method not in _serialize:
            raise ValueError("unknown method %r" % method)
        if not encoding:
            if method == "c14n":
                encoding = "utf-8"
            else:
                encoding = "us-ascii"
        with _get_writer(file_or_filename, encoding) as (write, declared_encoding):
            if method == "xml" and (xml_declaration or
                    (xml_declaration is None and
                     encoding.lower() != "unicode" and
                     declared_encoding.lower() not in ("utf-8", "us-ascii"))):
                write("<?xml version='1.0' encoding='%s'?>\n" % (
                    declared_encoding,))
            if method == "text":
                _serialize_text(write, self._root)
            else:
                qnames, namespaces = _namespaces(self._root, default_namespace)
                serialize = _serialize[method]
                serialize(write, self._root, qnames, namespaces,
                          short_empty_elements=short_empty_elements)

    def write_c14n(self, file):
        # lxml.etree compatibility.  use output method instead
        return self.write(file, method="c14n")

# --------------------------------------------------------------------
# serialization support

@contextlib.contextmanager
def _get_writer(file_or_filename, encoding):
    # returns text write method and release all resources after using
    try:
        write = file_or_filename.write
    except AttributeError:
        # file_or_filename is a file name
        if encoding.lower() == "unicode":
            encoding="utf-8"
        with open(file_or_filename, "w", encoding=encoding,
                  errors="xmlcharrefreplace") as file:
            yield file.write, encoding
    else:
        # file_or_filename is a file-like object
        # encoding determines if it is a text or binary writer
        if encoding.lower() == "unicode":
            # use a text writer as is
            yield write, getattr(file_or_filename, "encoding", None) or "utf-8"
        else:
            # wrap a binary writer with TextIOWrapper
            with contextlib.ExitStack() as stack:
                if isinstance(file_or_filename, io.BufferedIOBase):
                    file = file_or_filename
                elif isinstance(file_or_filename, io.RawIOBase):
                    file = io.BufferedWriter(file_or_filename)
                    # Keep the original file open when the BufferedWriter is
                    # destroyed
                    stack.callback(file.detach)
                else:
                    # This is to handle passed objects that aren't in the
                    # IOBase hierarchy, but just have a write method
                    file = io.BufferedIOBase()
                    file.writable = lambda: True
                    file.write = write
                    try:
                        # TextIOWrapper uses this methods to determine
                        # if BOM (for UTF-16, etc) should be added
                        file.seekable = file_or_filename.seekable
                        file.tell = file_or_filename.tell
                    except AttributeError:
                        pass
                file = io.TextIOWrapper(file,
                                        encoding=encoding,
                                        errors="xmlcharrefreplace",
                                        newline="\n")
                # Keep the original file open when the TextIOWrapper is
                # destroyed
                stack.callback(file.detach)
                yield file.write, encoding

def _namespaces(elem, default_namespace=None):
    # identify namespaces used in this tree

    # maps qnames to *encoded* prefix:local names
    qnames = {None: None}

    # maps uri:s to prefixes
    namespaces = {}
    if default_namespace:
        namespaces[default_namespace] = ""

    def add_qname(qname):
        # calculate serialized qname representation
        try:
            if qname[:1] == "{":
                uri, tag = qname[1:].rsplit("}", 1)
                prefix = namespaces.get(uri)
                if prefix is None:
                    prefix = _namespace_map.get(uri)
                    if prefix is None:
                        prefix = "ns%d" % len(namespaces)
                    if prefix != "xml":
                        namespaces[uri] = prefix
                if prefix:
                    qnames[qname] = "%s:%s" % (prefix, tag)
                else:
                    qnames[qname] = tag # default element
            else:
                if default_namespace:
                    # FIXME: can this be handled in XML 1.0?
                    raise ValueError(
                        "cannot use non-qualified names with "
                        "default_namespace option"
                        )
                qnames[qname] = qname
        except TypeError:
            _raise_serialization_error(qname)

    # populate qname and namespaces table
    for elem in elem.iter():
        tag = elem.tag
        if isinstance(tag, QName):
            if tag.text not in qnames:
                add_qname(tag.text)
        elif isinstance(tag, str):
            if tag not in qnames:
                add_qname(tag)
        elif tag is not None and tag is not Comment and tag is not PI:
            _raise_serialization_error(tag)
        for key, value in elem.items():
            if isinstance(key, QName):
                key = key.text
            if key not in qnames:
                add_qname(key)
            if isinstance(value, QName) and value.text not in qnames:
                add_qname(value.text)
        text = elem.text
        if isinstance(text, QName) and text.text not in qnames:
            add_qname(text.text)
    return qnames, namespaces

def _serialize_xml(write, elem, qnames, namespaces,
                   short_empty_elements, **kwargs):
    tag = elem.tag
    text = elem.text
    if tag is Comment:
        write("<!--%s-->" % text)
    elif tag is ProcessingInstruction:
        write("<?%s?>" % text)
    else:
        tag = qnames[tag]
        if tag is None:
            if text:
                write(_escape_cdata(text))
            for e in elem:
                _serialize_xml(write, e, qnames, None,
                               short_empty_elements=short_empty_elements)
        else:
            write("<" + tag)
            items = list(elem.items())
            if items or namespaces:
                if namespaces:
                    for v, k in sorted(namespaces.items(),
                                       key=lambda x: x[1]):  # sort on prefix
                        if k:
                            k = ":" + k
                        write(" xmlns%s=\"%s\"" % (
                            k,
                            _escape_attrib(v)
                            ))
                for k, v in items:
                    if isinstance(k, QName):
                        k = k.text
                    if isinstance(v, QName):
                        v = qnames[v.text]
                    else:
                        v = _escape_attrib(v)
                    write(" %s=\"%s\"" % (qnames[k], v))
            if text or len(elem) or not short_empty_elements:
                write(">")
                if text:
                    write(_escape_cdata(text))
                for e in elem:
                    _serialize_xml(write, e, qnames, None,
                                   short_empty_elements=short_empty_elements)
                write("</" + tag + ">")
            else:
                write(" />")
    if elem.tail:
        write(_escape_cdata(elem.tail))

HTML_EMPTY = {"area", "base", "basefont", "br", "col", "embed", "frame", "hr",
              "img", "input", "isindex", "link", "meta", "param", "source",
              "track", "wbr"}

def _serialize_html(write, elem, qnames, namespaces, **kwargs):
    tag = elem.tag
    text = elem.text
    if tag is Comment:
        write("<!--%s-->" % _escape_cdata(text))
    elif tag is ProcessingInstruction:
        write("<?%s?>" % _escape_cdata(text))
    else:
        tag = qnames[tag]
        if tag is None:
            if text:
                write(_escape_cdata(text))
            for e in elem:
                _serialize_html(write, e, qnames, None)
        else:
            write("<" + tag)
            items = list(elem.items())
            if items or namespaces:
                if namespaces:
                    for v, k in sorted(namespaces.items(),
                                       key=lambda x: x[1]):  # sort on prefix
                        if k:
                            k = ":" + k
                        write(" xmlns%s=\"%s\"" % (
                            k,
                            _escape_attrib(v)
                            ))
                for k, v in items:
                    if isinstance(k, QName):
                        k = k.text
                    if isinstance(v, QName):
                        v = qnames[v.text]
                    else:
                        v = _escape_attrib_html(v)
                    # FIXME: handle boolean attributes
                    write(" %s=\"%s\"" % (qnames[k], v))
            write(">")
            ltag = tag.lower()
            if text:
                if ltag == "script" or ltag == "style":
                    write(text)
                else:
                    write(_escape_cdata(text))
            for e in elem:
                _serialize_html(write, e, qnames, None)
            if ltag not in HTML_EMPTY:
                write("</" + tag + ">")
    if elem.tail:
        write(_escape_cdata(elem.tail))

def _serialize_text(write, elem):
    for part in elem.itertext():
        write(part)
    if elem.tail:
        write(elem.tail)

_serialize = {
    "xml": _serialize_xml,
    "html": _serialize_html,
    "text": _serialize_text,
# this optional method is imported at the end of the module
#   "c14n": _serialize_c14n,
}


def register_namespace(prefix, uri):
    """Register a namespace prefix.

    The registry is global, and any existing mapping for either the
    given prefix or the namespace URI will be removed.

    *prefix* is the namespace prefix, *uri* is a namespace uri. Tags and
    attributes in this namespace will be serialized with prefix if possible.

    ValueError is raised if prefix is reserved or is invalid.

    """
    if re.match(r"ns\d+$", prefix):
        raise ValueError("Prefix format reserved for internal use")
    for k, v in list(_namespace_map.items()):
        if k == uri or v == prefix:
            del _namespace_map[k]
    _namespace_map[uri] = prefix

_namespace_map = {
    # "well-known" namespace prefixes
    "http://www.w3.org/XML/1998/namespace": "xml",
    "http://www.w3.org/1999/xhtml": "html",
    "http://www.w3.org/1999/02/22-rdf-syntax-ns#": "rdf",
    "http://schemas.xmlsoap.org/wsdl/": "wsdl",
    # xml schema
    "http://www.w3.org/2001/XMLSchema": "xs",
    "http://www.w3.org/2001/XMLSchema-instance": "xsi",
    # dublin core
    "http://purl.org/dc/elements/1.1/": "dc",
}
# For tests and troubleshooting
register_namespace._namespace_map = _namespace_map

def _raise_serialization_error(text):
    raise TypeError(
        "cannot serialize %r (type %s)" % (text, type(text).__name__)
        )

def _escape_cdata(text):
    # escape character data
    try:
        # it's worth avoiding do-nothing calls for strings that are
        # shorter than 500 characters, or so.  assume that's, by far,
        # the most common case in most applications.
        if "&" in text:
            text = text.replace("&", "&amp;")
        if "<" in text:
            text = text.replace("<", "&lt;")
        if ">" in text:
            text = text.replace(">", "&gt;")
        return text
    except (TypeError, AttributeError):
        _raise_serialization_error(text)

def _escape_attrib(text):
    # escape attribute value
    try:
        if "&" in text:
            text = text.replace("&", "&amp;")
        if "<" in text:
            text = text.replace("<", "&lt;")
        if ">" in text:
            text = text.replace(">", "&gt;")
        if "\"" in text:
            text = text.replace("\"", "&quot;")
        # Although section 2.11 of the XML specification states that CR or
        # CR LN should be replaced with just LN, it applies only to EOLNs
        # which take part of organizing file into lines. Within attributes,
        # we are replacing these with entity numbers, so they do not count.
        # http://www.w3.org/TR/REC-xml/#sec-line-ends
        # The current solution, contained in following six lines, was
        # discussed in issue 17582 and 39011.
        if "\r" in text:
            text = text.replace("\r", "&#13;")
        if "\n" in text:
            text = text.replace("\n", "&#10;")
        if "\t" in text:
            text = text.replace("\t", "&#09;")
        return text
    except (TypeError, AttributeError):
        _raise_serialization_error(text)

def _escape_attrib_html(text):
    # escape attribute value
    try:
        if "&" in text:
            text = text.replace("&", "&amp;")
        if ">" in text:
            text = text.replace(">", "&gt;")
        if "\"" in text:
            text = text.replace("\"", "&quot;")
        return text
    except (TypeError, AttributeError):
        _raise_serialization_error(text)

# --------------------------------------------------------------------

def tostring(element, encoding=None, method=None, *,
             xml_declaration=None, default_namespace=None,
             short_empty_elements=True):
    """Generate string representation of XML element.

    All subelements are included.  If encoding is "unicode", a string
    is returned. Otherwise a bytestring is returned.

    *element* is an Element instance, *encoding* is an optional output
    encoding defaulting to US-ASCII, *method* is an optional output which can
    be one of "xml" (default), "html", "text" or "c14n", *default_namespace*
    sets the default XML namespace (for "xmlns").

    Returns an (optionally) encoded string containing the XML data.

    """
    stream = io.StringIO() if encoding == 'unicode' else io.BytesIO()
    ElementTree(element).write(stream, encoding,
                               xml_declaration=xml_declaration,
                               default_namespace=default_namespace,
                               method=method,
                               short_empty_elements=short_empty_elements)
    return stream.getvalue()

class _ListDataStream(io.BufferedIOBase):
    """An auxiliary stream accumulating into a list reference."""
    def __init__(self, lst):
        self.lst = lst

    def writable(self):
        return True

    def seekable(self):
        return True

    def write(self, b):
        self.lst.append(b)

    def tell(self):
        return len(self.lst)

def tostringlist(element, encoding=None, method=None, *,
                 xml_declaration=None, default_namespace=None,
                 short_empty_elements=True):
    lst = []
    stream = _ListDataStream(lst)
    ElementTree(element).write(stream, encoding,
                               xml_declaration=xml_declaration,
                               default_namespace=default_namespace,
                               method=method,
                               short_empty_elements=short_empty_elements)
    return lst


def dump(elem):
    """Write element tree or element structure to sys.stdout.

    This function should be used for debugging only.

    *elem* is either an ElementTree, or a single Element.  The exact output
    format is implementation dependent.  In this version, it's written as an
    ordinary XML file.

    """
    # debugging
    if not isinstance(elem, ElementTree):
        elem = ElementTree(elem)
    elem.write(sys.stdout, encoding="unicode")
    tail = elem.getroot().tail
    if not tail or tail[-1] != "\n":
        sys.stdout.write("\n")


def indent(tree, space="  ", level=0):
    """Indent an XML document by inserting newlines and indentation space
    after elements.

    *tree* is the ElementTree or Element to modify.  The (root) element
    itself will not be changed, but the tail text of all elements in its
    subtree will be adapted.

    *space* is the whitespace to insert for each indentation level, two
    space characters by default.

    *level* is the initial indentation level. Setting this to a higher
    value than 0 can be used for indenting subtrees that are more deeply
    nested inside of a document.
    """
    if isinstance(tree, ElementTree):
        tree = tree.getroot()
    if level < 0:
        raise ValueError(f"Initial indentation level must be >= 0, got {level}")
    if not len(tree):
        return

    # Reduce the memory consumption by reusing indentation strings.
    indentations = ["\n" + level * space]

    def _indent_children(elem, level):
        # Start a new indentation level for the first child.
        child_level = level + 1
        try:
            child_indentation = indentations[child_level]
        except IndexError:
            child_indentation = indentations[level] + space
            indentations.append(child_indentation)

        if not elem.text or not elem.text.strip():
            elem.text = child_indentation

        for child in elem:
            if len(child):
                _indent_children(child, child_level)
            if not child.tail or not child.tail.strip():
                child.tail = child_indentation

        # Dedent after the last child by overwriting the previous indentation.
        if not child.tail.strip():
            child.tail = indentations[level]

    _indent_children(tree, 0)


# --------------------------------------------------------------------
# parsing


def parse(source, parser=None):
    """Parse XML document into element tree.

    *source* is a filename or file object containing XML data,
    *parser* is an optional parser instance defaulting to XMLParser.

    Return an ElementTree instance.

    """
    tree = ElementTree()
    tree.parse(source, parser)
    return tree


def iterparse(source, events=None, parser=None):
    """Incrementally parse XML document into ElementTree.

    This class also reports what's going on to the user based on the
    *events* it is initialized with.  The supported events are the strings
    "start", "end", "start-ns" and "end-ns" (the "ns" events are used to get
    detailed namespace information).  If *events* is omitted, only
    "end" events are reported.

    *source* is a filename or file object containing XML data, *events* is
    a list of events to report back, *parser* is an optional parser instance.

    Returns an iterator providing (event, elem) pairs.

    """
    # Use the internal, undocumented _parser argument for now; When the
    # parser argument of iterparse is removed, this can be killed.
    pullparser = XMLPullParser(events=events, _parser=parser)

    if not hasattr(source, "read"):
        source = open(source, "rb")
        close_source = True
    else:
        close_source = False

    def iterator(source):
        try:
            while True:
                yield from pullparser.read_events()
                # load event buffer
                data = source.read(16 * 1024)
                if not data:
                    break
                pullparser.feed(data)
            root = pullparser._close_and_return_root()
            yield from pullparser.read_events()
            it = wr()
            if it is not None:
                it.root = root
        finally:
            if close_source:
                source.close()

    gen = iterator(source)
    class IterParseIterator(collections.abc.Iterator):
        __next__ = gen.__next__
        def close(self):
            if close_source:
                source.close()
            gen.close()

        def __del__(self):
            # TODO: Emit a ResourceWarning if it was not explicitly closed.
            # (When the close() method will be supported in all maintained Python versions.)
            if close_source:
                source.close()

    it = IterParseIterator()
    it.root = None
    wr = weakref.ref(it)
    return it


class XMLPullParser:

    def __init__(self, events=None, *, _parser=None):
        # The _parser argument is for internal use only and must not be relied
        # upon in user code. It will be removed in a future release.
        # See https://bugs.python.org/issue17741 for more details.

        self._events_queue = collections.deque()
        self._parser = _parser or XMLParser(target=TreeBuilder())
        # wire up the parser for event reporting
        if events is None:
            events = ("end",)
        self._parser._setevents(self._events_queue, events)

    def feed(self, data):
        """Feed encoded data to parser."""
        if self._parser is None:
            raise ValueError("feed() called after end of stream")
        if data:
            try:
                self._parser.feed(data)
            except SyntaxError as exc:
                self._events_queue.append(exc)

    def _close_and_return_root(self):
        # iterparse needs this to set its root attribute properly :(
        root = self._parser.close()
        self._parser = None
        return root

    def close(self):
        """Finish feeding data to parser.

        Unlike XMLParser, does not return the root element. Use
        read_events() to consume elements from XMLPullParser.
        """
        self._close_and_return_root()

    def read_events(self):
        """Return an iterator over currently available (event, elem) pairs.

        Events are consumed from the internal event queue as they are
        retrieved from the iterator.
        """
        events = self._events_queue
        while events:
            event = events.popleft()
            if isinstance(event, Exception):
                raise event
            else:
                yield event

    def flush(self):
        if self._parser is None:
            raise ValueError("flush() called after end of stream")
        self._parser.flush()


def XML(text, parser=None):
    """Parse XML document from string constant.

    This function can be used to embed "XML Literals" in Python code.

    *text* is a string containing XML data, *parser* is an
    optional parser instance, defaulting to the standard XMLParser.

    Returns an Element instance.

    """
    if not parser:
        parser = XMLParser(target=TreeBuilder())
    parser.feed(text)
    return parser.close()


def XMLID(text, parser=None):
    """Parse XML document from string constant for its IDs.

    *text* is a string containing XML data, *parser* is an
    optional parser instance, defaulting to the standard XMLParser.

    Returns an (Element, dict) tuple, in which the
    dict maps element id:s to elements.

    """
    if not parser:
        parser = XMLParser(target=TreeBuilder())
    parser.feed(text)
    tree = parser.close()
    ids = {}
    for elem in tree.iter():
        id = elem.get("id")
        if id:
            ids[id] = elem
    return tree, ids

# Parse XML document from string constant.  Alias for XML().
fromstring = XML

def fromstringlist(sequence, parser=None):
    """Parse XML document from sequence of string fragments.

    *sequence* is a list of other sequence, *parser* is an optional parser
    instance, defaulting to the standard XMLParser.

    Returns an Element instance.

    """
    if not parser:
        parser = XMLParser(target=TreeBuilder())
    for text in sequence:
        parser.feed(text)
    return parser.close()

# --------------------------------------------------------------------


class TreeBuilder:
    """Generic element structure builder.

    This builder converts a sequence of start, data, and end method
    calls to a well-formed element structure.

    You can use this class to build an element structure using a custom XML
    parser, or a parser for some other XML-like format.

    *element_factory* is an optional element factory which is called
    to create new Element instances, as necessary.

    *comment_factory* is a factory to create comments to be used instead of
    the standard factory.  If *insert_comments* is false (the default),
    comments will not be inserted into the tree.

    *pi_factory* is a factory to create processing instructions to be used
    instead of the standard factory.  If *insert_pis* is false (the default),
    processing instructions will not be inserted into the tree.
    """
    def __init__(self, element_factory=None, *,
                 comment_factory=None, pi_factory=None,
                 insert_comments=False, insert_pis=False):
        self._data = [] # data collector
        self._elem = [] # element stack
        self._last = None # last element
        self._root = None # root element
        self._tail = None # true if we're after an end tag
        if comment_factory is None:
            comment_factory = Comment
        self._comment_factory = comment_factory
        self.insert_comments = insert_comments
        if pi_factory is None:
            pi_factory = ProcessingInstruction
        self._pi_factory = pi_factory
        self.insert_pis = insert_pis
        if element_factory is None:
            element_factory = Element
        self._factory = element_factory

    def close(self):
        """Flush builder buffers and return toplevel document Element."""
        assert len(self._elem) == 0, "missing end tags"
        assert self._root is not None, "missing toplevel element"
        return self._root

    def _flush(self):
        if self._data:
            if self._last is not None:
                text = "".join(self._data)
                if self._tail:
                    assert self._last.tail is None, "internal error (tail)"
                    self._last.tail = text
                else:
                    assert self._last.text is None, "internal error (text)"
                    self._last.text = text
            self._data = []

    def data(self, data):
        """Add text to current element."""
        self._data.append(data)

    def start(self, tag, attrs):
        """Open new element and return it.

        *tag* is the element name, *attrs* is a dict containing element
        attributes.

        """
        self._flush()
        self._last = elem = self._factory(tag, attrs)
        if self._elem:
            self._elem[-1].append(elem)
        elif self._root is None:
            self._root = elem
        self._elem.append(elem)
        self._tail = 0
        return elem

    def end(self, tag):
        """Close and return current Element.

        *tag* is the element name.

        """
        self._flush()
        self._last = self._elem.pop()
        assert self._last.tag == tag,\
               "end tag mismatch (expected %s, got %s)" % (
                   self._last.tag, tag)
        self._tail = 1
        return self._last

    def comment(self, text):
        """Create a comment using the comment_factory.

        *text* is the text of the comment.
        """
        return self._handle_single(
            self._comment_factory, self.insert_comments, text)

    def pi(self, target, text=None):
        """Create a processing instruction using the pi_factory.

        *target* is the target name of the processing instruction.
        *text* is the data of the processing instruction, or ''.
        """
        return self._handle_single(
            self._pi_factory, self.insert_pis, target, text)

    def _handle_single(self, factory, insert, *args):
        elem = factory(*args)
        if insert:
            self._flush()
            self._last = elem
            if self._elem:
                self._elem[-1].append(elem)
            self._tail = 1
        return elem


# also see ElementTree and TreeBuilder
class XMLParser:
    """Element structure builder for XML source data based on the expat parser.

    *target* is an optional target object which defaults to an instance of the
    standard TreeBuilder class, *encoding* is an optional encoding string
    which if given, overrides the encoding specified in the XML file:
    http://www.iana.org/assignments/character-sets

    """

    def __init__(self, *, target=None, encoding=None):
        try:
            from xml.parsers import expat
        except ImportError:
            try:
                import pyexpat as expat
            except ImportError:
                raise ImportError(
                    "No module named expat; use SimpleXMLTreeBuilder instead"
                    )
        parser = expat.ParserCreate(encoding, "}")
        if target is None:
            target = TreeBuilder()
        # underscored names are provided for compatibility only
        self.parser = self._parser = parser
        self.target = self._target = target
        self._error = expat.error
        self._names = {} # name memo cache
        # main callbacks
        parser.DefaultHandlerExpand = self._default
        if hasattr(target, 'start'):
            parser.StartElementHandler = self._start
        if hasattr(target, 'end'):
            parser.EndElementHandler = self._end
        if hasattr(target, 'start_ns'):
            parser.StartNamespaceDeclHandler = self._start_ns
        if hasattr(target, 'end_ns'):
            parser.EndNamespaceDeclHandler = self._end_ns
        if hasattr(target, 'data'):
            parser.CharacterDataHandler = target.data
        # miscellaneous callbacks
        if hasattr(target, 'comment'):
            parser.CommentHandler = target.comment
        if hasattr(target, 'pi'):
            parser.ProcessingInstructionHandler = target.pi
        # Configure pyexpat: buffering, new-style attribute handling.
        parser.buffer_text = 1
        parser.ordered_attributes = 1
        self._doctype = None
        self.entity = {}
        try:
            self.version = "Expat %d.%d.%d" % expat.version_info
        except AttributeError:
            pass # unknown

    def _setevents(self, events_queue, events_to_report):
        # Internal API for XMLPullParser
        # events_to_report: a list of events to report during parsing (same as
        # the *events* of XMLPullParser's constructor.
        # events_queue: a list of actual parsing events that will be populated
        # by the underlying parser.
        #
        parser = self._parser
        append = events_queue.append
        for event_name in events_to_report:
            if event_name == "start":
                parser.ordered_attributes = 1
                def handler(tag, attrib_in, event=event_name, append=append,
                            start=self._start):
                    append((event, start(tag, attrib_in)))
                parser.StartElementHandler = handler
            elif event_name == "end":
                def handler(tag, event=event_name, append=append,
                            end=self._end):
                    append((event, end(tag)))
                parser.EndElementHandler = handler
            elif event_name == "start-ns":
                # TreeBuilder does not implement .start_ns()
                if hasattr(self.target, "start_ns"):
                    def handler(prefix, uri, event=event_name, append=append,
                                start_ns=self._start_ns):
                        append((event, start_ns(prefix, uri)))
                else:
                    def handler(prefix, uri, event=event_name, append=append):
                        append((event, (prefix or '', uri or '')))
                parser.StartNamespaceDeclHandler = handler
            elif event_name == "end-ns":
                # TreeBuilder does not implement .end_ns()
                if hasattr(self.target, "end_ns"):
                    def handler(prefix, event=event_name, append=append,
                                end_ns=self._end_ns):
                        append((event, end_ns(prefix)))
                else:
                    def handler(prefix, event=event_name, append=append):
                        append((event, None))
                parser.EndNamespaceDeclHandler = handler
            elif event_name == 'comment':
                def handler(text, event=event_name, append=append, self=self):
                    append((event, self.target.comment(text)))
                parser.CommentHandler = handler
            elif event_name == 'pi':
                def handler(pi_target, data, event=event_name, append=append,
                            self=self):
                    append((event, self.target.pi(pi_target, data)))
                parser.ProcessingInstructionHandler = handler
            else:
                raise ValueError("unknown event %r" % event_name)

    def _raiseerror(self, value):
        err = ParseError(value)
        err.code = value.code
        err.position = value.lineno, value.offset
        raise err

    def _fixname(self, key):
        # expand qname, and convert name string to ascii, if possible
        try:
            name = self._names[key]
        except KeyError:
            name = key
            if "}" in name:
                name = "{" + name
            self._names[key] = name
        return name

    def _start_ns(self, prefix, uri):
        return self.target.start_ns(prefix or '', uri or '')

    def _end_ns(self, prefix):
        return self.target.end_ns(prefix or '')

    def _start(self, tag, attr_list):
        # Handler for expat's StartElementHandler. Since ordered_attributes
        # is set, the attributes are reported as a list of alternating
        # attribute name,value.
        fixname = self._fixname
        tag = fixname(tag)
        attrib = {}
        if attr_list:
            for i in range(0, len(attr_list), 2):
                attrib[fixname(attr_list[i])] = attr_list[i+1]
        return self.target.start(tag, attrib)

    def _end(self, tag):
        return self.target.end(self._fixname(tag))

    def _default(self, text):
        prefix = text[:1]
        if prefix == "&":
            # deal with undefined entities
            try:
                data_handler = self.target.data
            except AttributeError:
                return
            try:
                data_handler(self.entity[text[1:-1]])
            except KeyError:
                from xml.parsers import expat
                err = expat.error(
                    "undefined entity %s: line %d, column %d" %
                    (text, self.parser.ErrorLineNumber,
                    self.parser.ErrorColumnNumber)
                    )
                err.code = 11 # XML_ERROR_UNDEFINED_ENTITY
                err.lineno = self.parser.ErrorLineNumber
                err.offset = self.parser.ErrorColumnNumber
                raise err
        elif prefix == "<" and text[:9] == "<!DOCTYPE":
            self._doctype = [] # inside a doctype declaration
        elif self._doctype is not None:
            # parse doctype contents
            if prefix == ">":
                self._doctype = None
                return
            text = text.strip()
            if not text:
                return
            self._doctype.append(text)
            n = len(self._doctype)
            if n > 2:
                type = self._doctype[1]
                if type == "PUBLIC" and n == 4:
                    name, type, pubid, system = self._doctype
                    if pubid:
                        pubid = pubid[1:-1]
                elif type == "SYSTEM" and n == 3:
                    name, type, system = self._doctype
                    pubid = None
                else:
                    return
                if hasattr(self.target, "doctype"):
                    self.target.doctype(name, pubid, system[1:-1])
                elif hasattr(self, "doctype"):
                    warnings.warn(
                        "The doctype() method of XMLParser is ignored.  "
                        "Define doctype() method on the TreeBuilder target.",
                        RuntimeWarning)

                self._doctype = None

    def feed(self, data):
        """Feed encoded data to parser."""
        try:
            self.parser.Parse(data, False)
        except self._error as v:
            self._raiseerror(v)

    def close(self):
        """Finish feeding data to parser and return element structure."""
        try:
            self.parser.Parse(b"", True) # end of data
        except self._error as v:
            self._raiseerror(v)
        try:
            close_handler = self.target.close
        except AttributeError:
            pass
        else:
            return close_handler()
        finally:
            # get rid of circular references
            del self.parser, self._parser
            del self.target, self._target

    def flush(self):
        was_enabled = self.parser.GetReparseDeferralEnabled()
        try:
            self.parser.SetReparseDeferralEnabled(False)
            self.parser.Parse(b"", False)
        except self._error as v:
            self._raiseerror(v)
        finally:
            self.parser.SetReparseDeferralEnabled(was_enabled)

# --------------------------------------------------------------------
# C14N 2.0

def canonicalize(xml_data=None, *, out=None, from_file=None, **options):
    """Convert XML to its C14N 2.0 serialised form.

    If *out* is provided, it must be a file or file-like object that receives
    the serialised canonical XML output (text, not bytes) through its ``.write()``
    method.  To write to a file, open it in text mode with encoding "utf-8".
    If *out* is not provided, this function returns the output as text string.

    Either *xml_data* (an XML string) or *from_file* (a file path or
    file-like object) must be provided as input.

    The configuration options are the same as for the ``C14NWriterTarget``.
    """
    if xml_data is None and from_file is None:
        raise ValueError("Either 'xml_data' or 'from_file' must be provided as input")
    sio = None
    if out is None:
        sio = out = io.StringIO()

    parser = XMLParser(target=C14NWriterTarget(out.write, **options))

    if xml_data is not None:
        parser.feed(xml_data)
        parser.close()
    elif from_file is not None:
        parse(from_file, parser=parser)

    return sio.getvalue() if sio is not None else None


_looks_like_prefix_name = re.compile(r'^\w+:\w+$', re.UNICODE).match


class C14NWriterTarget:
    """
    Canonicalization writer target for the XMLParser.

    Serialises parse events to XML C14N 2.0.

    The *write* function is used for writing out the resulting data stream
    as text (not bytes).  To write to a file, open it in text mode with encoding
    "utf-8" and pass its ``.write`` method.

    Configuration options:

    - *with_comments*: set to true to include comments
    - *strip_text*: set to true to strip whitespace before and after text content
    - *rewrite_prefixes*: set to true to replace namespace prefixes by "n{number}"
    - *qname_aware_tags*: a set of qname aware tag names in which prefixes
                          should be replaced in text content
    - *qname_aware_attrs*: a set of qname aware attribute names in which prefixes
                           should be replaced in text content
    - *exclude_attrs*: a set of attribute names that should not be serialised
    - *exclude_tags*: a set of tag names that should not be serialised
    """
    def __init__(self, write, *,
                 with_comments=False, strip_text=False, rewrite_prefixes=False,
                 qname_aware_tags=None, qname_aware_attrs=None,
                 exclude_attrs=None, exclude_tags=None):
        self._write = write
        self._data = []
        self._with_comments = with_comments
        self._strip_text = strip_text
        self._exclude_attrs = set(exclude_attrs) if exclude_attrs else None
        self._exclude_tags = set(exclude_tags) if exclude_tags else None

        self._rewrite_prefixes = rewrite_prefixes
        if qname_aware_tags:
            self._qname_aware_tags = set(qname_aware_tags)
        else:
            self._qname_aware_tags = None
        if qname_aware_attrs:
            self._find_qname_aware_attrs = set(qname_aware_attrs).intersection
        else:
            self._find_qname_aware_attrs = None

        # Stack with globally and newly declared namespaces as (uri, prefix) pairs.
        self._declared_ns_stack = [[
            ("http://www.w3.org/XML/1998/namespace", "xml"),
        ]]
        # Stack with user declared namespace prefixes as (uri, prefix) pairs.
        self._ns_stack = []
        if not rewrite_prefixes:
            self._ns_stack.append(list(_namespace_map.items()))
        self._ns_stack.append([])
        self._prefix_map = {}
        self._preserve_space = [False]
        self._pending_start = None
        self._root_seen = False
        self._root_done = False
        self._ignored_depth = 0

    def _iter_namespaces(self, ns_stack, _reversed=reversed):
        for namespaces in _reversed(ns_stack):
            if namespaces:  # almost no element declares new namespaces
                yield from namespaces

    def _resolve_prefix_name(self, prefixed_name):
        prefix, name = prefixed_name.split(':', 1)
        for uri, p in self._iter_namespaces(self._ns_stack):
            if p == prefix:
                return f'{{{uri}}}{name}'
        raise ValueError(f'Prefix {prefix} of QName "{prefixed_name}" is not declared in scope')

    def _qname(self, qname, uri=None):
        if uri is None:
            uri, tag = qname[1:].rsplit('}', 1) if qname[:1] == '{' else ('', qname)
        else:
            tag = qname

        prefixes_seen = set()
        for u, prefix in self._iter_namespaces(self._declared_ns_stack):
            if u == uri and prefix not in prefixes_seen:
                return f'{prefix}:{tag}' if prefix else tag, tag, uri
            prefixes_seen.add(prefix)

        # Not declared yet => add new declaration.
        if self._rewrite_prefixes:
            if uri in self._prefix_map:
                prefix = self._prefix_map[uri]
            else:
                prefix = self._prefix_map[uri] = f'n{len(self._prefix_map)}'
            self._declared_ns_stack[-1].append((uri, prefix))
            return f'{prefix}:{tag}', tag, uri

        if not uri and '' not in prefixes_seen:
            # No default namespace declared => no prefix needed.
            return tag, tag, uri

        for u, prefix in self._iter_namespaces(self._ns_stack):
            if u == uri:
                self._declared_ns_stack[-1].append((uri, prefix))
                return f'{prefix}:{tag}' if prefix else tag, tag, uri

        if not uri:
            # As soon as a default namespace is defined,
            # anything that has no namespace (and thus, no prefix) goes there.
            return tag, tag, uri

        raise ValueError(f'Namespace "{uri}" is not declared in scope')

    def data(self, data):
        if not self._ignored_depth:
            self._data.append(data)

    def _flush(self, _join_text=''.join):
        data = _join_text(self._data)
        del self._data[:]
        if self._strip_text and not self._preserve_space[-1]:
            data = data.strip()
        if self._pending_start is not None:
            args, self._pending_start = self._pending_start, None
            qname_text = data if data and _looks_like_prefix_name(data) else None
            self._start(*args, qname_text)
            if qname_text is not None:
                return
        if data and self._root_seen:
            self._write(_escape_cdata_c14n(data))

    def start_ns(self, prefix, uri):
        if self._ignored_depth:
            return
        # we may have to resolve qnames in text content
        if self._data:
            self._flush()
        self._ns_stack[-1].append((uri, prefix))

    def start(self, tag, attrs):
        if self._exclude_tags is not None and (
                self._ignored_depth or tag in self._exclude_tags):
            self._ignored_depth += 1
            return
        if self._data:
            self._flush()

        new_namespaces = []
        self._declared_ns_stack.append(new_namespaces)

        if self._qname_aware_tags is not None and tag in self._qname_aware_tags:
            # Need to parse text first to see if it requires a prefix declaration.
            self._pending_start = (tag, attrs, new_namespaces)
            return
        self._start(tag, attrs, new_namespaces)

    def _start(self, tag, attrs, new_namespaces, qname_text=None):
        if self._exclude_attrs is not None and attrs:
            attrs = {k: v for k, v in attrs.items() if k not in self._exclude_attrs}

        qnames = {tag, *attrs}
        resolved_names = {}

        # Resolve prefixes in attribute and tag text.
        if qname_text is not None:
            qname = resolved_names[qname_text] = self._resolve_prefix_name(qname_text)
            qnames.add(qname)
        if self._find_qname_aware_attrs is not None and attrs:
            qattrs = self._find_qname_aware_attrs(attrs)
            if qattrs:
                for attr_name in qattrs:
                    value = attrs[attr_name]
                    if _looks_like_prefix_name(value):
                        qname = resolved_names[value] = self._resolve_prefix_name(value)
                        qnames.add(qname)
            else:
                qattrs = None
        else:
            qattrs = None

        # Assign prefixes in lexicographical order of used URIs.
        parse_qname = self._qname
        parsed_qnames = {n: parse_qname(n) for n in sorted(
            qnames, key=lambda n: n.split('}', 1))}

        # Write namespace declarations in prefix order ...
        if new_namespaces:
            attr_list = [
                ('xmlns:' + prefix if prefix else 'xmlns', uri)
                for uri, prefix in new_namespaces
            ]
            attr_list.sort()
        else:
            # almost always empty
            attr_list = []

        # ... followed by attributes in URI+name order
        if attrs:
            for k, v in sorted(attrs.items()):
                if qattrs is not None and k in qattrs and v in resolved_names:
                    v = parsed_qnames[resolved_names[v]][0]
                attr_qname, attr_name, uri = parsed_qnames[k]
                # No prefix for attributes in default ('') namespace.
                attr_list.append((attr_qname if uri else attr_name, v))

        # Honour xml:space attributes.
        space_behaviour = attrs.get('{http://www.w3.org/XML/1998/namespace}space')
        self._preserve_space.append(
            space_behaviour == 'preserve' if space_behaviour
            else self._preserve_space[-1])

        # Write the tag.
        write = self._write
        write('<' + parsed_qnames[tag][0])
        if attr_list:
            write(''.join([f' {k}="{_escape_attrib_c14n(v)}"' for k, v in attr_list]))
        write('>')

        # Write the resolved qname text content.
        if qname_text is not None:
            write(_escape_cdata_c14n(parsed_qnames[resolved_names[qname_text]][0]))

        self._root_seen = True
        self._ns_stack.append([])

    def end(self, tag):
        if self._ignored_depth:
            self._ignored_depth -= 1
            return
        if self._data:
            self._flush()
        self._write(f'</{self._qname(tag)[0]}>')
        self._preserve_space.pop()
        self._root_done = len(self._preserve_space) == 1
        self._declared_ns_stack.pop()
        self._ns_stack.pop()

    def comment(self, text):
        if not self._with_comments:
            return
        if self._ignored_depth:
            return
        if self._root_done:
            self._write('\n')
        elif self._root_seen and self._data:
            self._flush()
        self._write(f'<!--{_escape_cdata_c14n(text)}-->')
        if not self._root_seen:
            self._write('\n')

    def pi(self, target, data):
        if self._ignored_depth:
            return
        if self._root_done:
            self._write('\n')
        elif self._root_seen and self._data:
            self._flush()
        self._write(
            f'<?{target} {_escape_cdata_c14n(data)}?>' if data else f'<?{target}?>')
        if not self._root_seen:
            self._write('\n')


def _escape_cdata_c14n(text):
    # escape character data
    try:
        # it's worth avoiding do-nothing calls for strings that are
        # shorter than 500 character, or so.  assume that's, by far,
        # the most common case in most applications.
        if '&' in text:
            text = text.replace('&', '&amp;')
        if '<' in text:
            text = text.replace('<', '&lt;')
        if '>' in text:
            text = text.replace('>', '&gt;')
        if '\r' in text:
            text = text.replace('\r', '&#xD;')
        return text
    except (TypeError, AttributeError):
        _raise_serialization_error(text)


def _escape_attrib_c14n(text):
    # escape attribute value
    try:
        if '&' in text:
            text = text.replace('&', '&amp;')
        if '<' in text:
            text = text.replace('<', '&lt;')
        if '"' in text:
            text = text.replace('"', '&quot;')
        if '\t' in text:
            text = text.replace('\t', '&#x9;')
        if '\n' in text:
            text = text.replace('\n', '&#xA;')
        if '\r' in text:
            text = text.replace('\r', '&#xD;')
        return text
    except (TypeError, AttributeError):
        _raise_serialization_error(text)


# --------------------------------------------------------------------

# Import the C accelerators
try:
    # Element is going to be shadowed by the C implementation. We need to keep
    # the Python version of it accessible for some "creative" by external code
    # (see tests)
    _Element_Py = Element

    # Element, SubElement, ParseError, TreeBuilder, XMLParser, _set_factories
    from _elementtree import *
    from _elementtree import _set_factories
except ImportError:
    pass
else:
    _set_factories(Comment, ProcessingInstruction)
```
