## Supplementary software v0.2.1 for "Virtual control arms for paediatric myopia trials: external validation of axial-elongation models": __init__.py

```
"""Python interfaces to XML parsers.

This package contains one module:

expat -- Python wrapper for James Clark's Expat parser, with namespace
         support.

"""
```
