## Supplementary software v0.2.1 for "Virtual control arms for paediatric myopia trials: external validation of axial-elongation models": expat.py

```
"""Interface to the Expat non-validating XML parser."""
import sys

from pyexpat import *

# provide pyexpat submodules as xml.parsers.expat submodules
sys.modules['xml.parsers.expat.model'] = model
sys.modules['xml.parsers.expat.errors'] = errors
```
