## Supplementary software v0.2.1 for "Virtual control arms for paediatric myopia trials: external validation of axial-elongation models": __init__.py

```
"""Simple API for XML (SAX) implementation for Python.

This module provides an implementation of the SAX 2 interface;
information about the Java version of the interface can be found at
http://www.megginson.com/SAX/.  The Python version of the interface is
documented at <...>.

This package contains the following modules:

handler -- Base classes and constants which define the SAX 2 API for
           the 'client-side' of SAX for Python.

saxutils -- Implementation of the convenience classes commonly used to
            work with SAX.

xmlreader -- Base classes and constants which define the SAX 2 API for
             the parsers used with SAX for Python.

expatreader -- Driver that allows use of the Expat parser with SAX.
"""

from .xmlreader import InputSource
from .handler import ContentHandler, ErrorHandler
from ._exceptions import SAXException, SAXNotRecognizedException, \
                        SAXParseException, SAXNotSupportedException, \
                        SAXReaderNotAvailable


def parse(source, handler, errorHandler=ErrorHandler()):
    parser = make_parser()
    parser.setContentHandler(handler)
    parser.setErrorHandler(errorHandler)
    parser.parse(source)

def parseString(string, handler, errorHandler=ErrorHandler()):
    import io
    if errorHandler is None:
        errorHandler = ErrorHandler()
    parser = make_parser()
    parser.setContentHandler(handler)
    parser.setErrorHandler(errorHandler)

    inpsrc = InputSource()
    if isinstance(string, str):
        inpsrc.setCharacterStream(io.StringIO(string))
    else:
        inpsrc.setByteStream(io.BytesIO(string))
    parser.parse(inpsrc)

# this is the parser list used by the make_parser function if no
# alternatives are given as parameters to the function

default_parser_list = ["xml.sax.expatreader"]

# tell modulefinder that importing sax potentially imports expatreader
_false = 0
if _false:
    import xml.sax.expatreader

import os, sys
if not sys.flags.ignore_environment and "PY_SAX_PARSER" in os.environ:
    default_parser_list = os.environ["PY_SAX_PARSER"].split(",")
del os, sys


def make_parser(parser_list=()):
    """Creates and returns a SAX parser.

    Creates the first parser it is able to instantiate of the ones
    given in the iterable created by chaining parser_list and
    default_parser_list.  The iterables must contain the names of Python
    modules containing both a SAX parser and a create_parser function."""

    for parser_name in list(parser_list) + default_parser_list:
        try:
            return _create_parser(parser_name)
        except ImportError:
            import sys
            if parser_name in sys.modules:
                # The parser module was found, but importing it
                # failed unexpectedly, pass this exception through
                raise
        except SAXReaderNotAvailable:
            # The parser module detected that it won't work properly,
            # so try the next one
            pass

    raise SAXReaderNotAvailable("No parsers found", None)

# --- Internal utility methods used by make_parser

def _create_parser(parser_name):
    drv_module = __import__(parser_name,{},{},['create_parser'])
    return drv_module.create_parser()
```
