## Supplementary software v0.2.1 for "Virtual control arms for paediatric myopia trials: external validation of axial-elongation models": _exceptions.py

```
"""Different kinds of SAX Exceptions"""

# ===== SAXEXCEPTION =====

class SAXException(Exception):
    """Encapsulate an XML error or warning. This class can contain
    basic error or warning information from either the XML parser or
    the application: you can subclass it to provide additional
    functionality, or to add localization. Note that although you will
    receive a SAXException as the argument to the handlers in the
    ErrorHandler interface, you are not actually required to raise
    the exception; instead, you can simply read the information in
    it."""

    def __init__(self, msg, exception=None):
        """Creates an exception. The message is required, but the exception
        is optional."""
        self._msg = msg
        self._exception = exception
        Exception.__init__(self, msg)

    def getMessage(self):
        "Return a message for this exception."
        return self._msg

    def getException(self):
        "Return the embedded exception, or None if there was none."
        return self._exception

    def __str__(self):
        "Create a string representation of the exception."
        return self._msg

    def __getitem__(self, ix):
        """Avoids weird error messages if someone does exception[ix] by
        mistake, since Exception has __getitem__ defined."""
        raise AttributeError("__getitem__")


# ===== SAXPARSEEXCEPTION =====

class SAXParseException(SAXException):
    """Encapsulate an XML parse error or warning.

    This exception will include information for locating the error in
    the original XML document. Note that although the application will
    receive a SAXParseException as the argument to the handlers in the
    ErrorHandler interface, the application is not actually required
    to raise the exception; instead, it can simply read the
    information in it and take a different action.

    Since this exception is a subclass of SAXException, it inherits
    the ability to wrap another exception."""

    def __init__(self, msg, exception, locator):
        "Creates the exception. The exception parameter is allowed to be None."
        SAXException.__init__(self, msg, exception)
        self._locator = locator

        # We need to cache this stuff at construction time.
        # If this exception is raised, the objects through which we must
        # traverse to get this information may be deleted by the time
        # it gets caught.
        self._systemId = self._locator.getSystemId()
        self._colnum = self._locator.getColumnNumber()
        self._linenum = self._locator.getLineNumber()

    def getColumnNumber(self):
        """The column number of the end of the text where the exception
        occurred."""
        return self._colnum

    def getLineNumber(self):
        "The line number of the end of the text where the exception occurred."
        return self._linenum

    def getPublicId(self):
        "Get the public identifier of the entity where the exception occurred."
        return self._locator.getPublicId()

    def getSystemId(self):
        "Get the system identifier of the entity where the exception occurred."
        return self._systemId

    def __str__(self):
        "Create a string representation of the exception."
        sysid = self.getSystemId()
        if sysid is None:
            sysid = "<unknown>"
        linenum = self.getLineNumber()
        if linenum is None:
            linenum = "?"
        colnum = self.getColumnNumber()
        if colnum is None:
            colnum = "?"
        return "%s:%s:%s: %s" % (sysid, linenum, colnum, self._msg)


# ===== SAXNOTRECOGNIZEDEXCEPTION =====

class SAXNotRecognizedException(SAXException):
    """Exception class for an unrecognized identifier.

    An XMLReader will raise this exception when it is confronted with an
    unrecognized feature or property. SAX applications and extensions may
    use this class for similar purposes."""


# ===== SAXNOTSUPPORTEDEXCEPTION =====

class SAXNotSupportedException(SAXException):
    """Exception class for an unsupported operation.

    An XMLReader will raise this exception when a service it cannot
    perform is requested (specifically setting a state or value). SAX
    applications and extensions may use this class for similar
    purposes."""

# ===== SAXNOTSUPPORTEDEXCEPTION =====

class SAXReaderNotAvailable(SAXNotSupportedException):
    """Exception class for a missing driver.

    An XMLReader module (driver) should raise this exception when it
    is first imported, e.g. when a support module cannot be imported.
    It also may be raised during parsing, e.g. if executing an external
    program is not permitted."""
```
