## Supplementary software v0.2.1 for "Virtual control arms for paediatric myopia trials: external validation of axial-elongation models": expatreader.py

```
"""
SAX driver for the pyexpat C module.  This driver works with
pyexpat.__version__ == '2.22'.
"""

version = "0.20"

from xml.sax._exceptions import *
from xml.sax.handler import feature_validation, feature_namespaces
from xml.sax.handler import feature_namespace_prefixes
from xml.sax.handler import feature_external_ges, feature_external_pes
from xml.sax.handler import feature_string_interning
from xml.sax.handler import property_xml_string, property_interning_dict

try:
    from xml.parsers import expat
except ImportError:
    raise SAXReaderNotAvailable("expat not supported", None)
else:
    if not hasattr(expat, "ParserCreate"):
        raise SAXReaderNotAvailable("expat not supported", None)
from xml.sax import xmlreader, saxutils, handler

AttributesImpl = xmlreader.AttributesImpl
AttributesNSImpl = xmlreader.AttributesNSImpl

# If we're using a sufficiently recent version of Python, we can use
# weak references to avoid cycles between the parser and content
# handler, otherwise we'll just have to pretend.
try:
    import _weakref
except ImportError:
    def _mkproxy(o):
        return o
else:
    import weakref
    _mkproxy = weakref.proxy
    del weakref, _weakref

class _ClosedParser:
    pass

# --- ExpatLocator

class ExpatLocator(xmlreader.Locator):
    """Locator for use with the ExpatParser class.

    This uses a weak reference to the parser object to avoid creating
    a circular reference between the parser and the content handler.
    """
    def __init__(self, parser):
        self._ref = _mkproxy(parser)

    def getColumnNumber(self):
        parser = self._ref
        if parser._parser is None:
            return None
        return parser._parser.ErrorColumnNumber

    def getLineNumber(self):
        parser = self._ref
        if parser._parser is None:
            return 1
        return parser._parser.ErrorLineNumber

    def getPublicId(self):
        parser = self._ref
        if parser is None:
            return None
        return parser._source.getPublicId()

    def getSystemId(self):
        parser = self._ref
        if parser is None:
            return None
        return parser._source.getSystemId()


# --- ExpatParser

class ExpatParser(xmlreader.IncrementalParser, xmlreader.Locator):
    """SAX driver for the pyexpat C module."""

    def __init__(self, namespaceHandling=0, bufsize=2**16-20):
        xmlreader.IncrementalParser.__init__(self, bufsize)
        self._source = xmlreader.InputSource()
        self._parser = None
        self._namespaces = namespaceHandling
        self._lex_handler_prop = None
        self._parsing = False
        self._entity_stack = []
        self._external_ges = 0
        self._interning = None

    # XMLReader methods

    def parse(self, source):
        "Parse an XML document from a URL or an InputSource."
        source = saxutils.prepare_input_source(source)

        self._source = source
        try:
            self.reset()
            self._cont_handler.setDocumentLocator(ExpatLocator(self))
            xmlreader.IncrementalParser.parse(self, source)
        except:
            # bpo-30264: Close the source on error to not leak resources:
            # xml.sax.parse() doesn't give access to the underlying parser
            # to the caller
            self._close_source()
            raise

    def prepareParser(self, source):
        if source.getSystemId() is not None:
            self._parser.SetBase(source.getSystemId())

    # Redefined setContentHandler to allow changing handlers during parsing

    def setContentHandler(self, handler):
        xmlreader.IncrementalParser.setContentHandler(self, handler)
        if self._parsing:
            self._reset_cont_handler()

    def getFeature(self, name):
        if name == feature_namespaces:
            return self._namespaces
        elif name == feature_string_interning:
            return self._interning is not None
        elif name in (feature_validation, feature_external_pes,
                      feature_namespace_prefixes):
            return 0
        elif name == feature_external_ges:
            return self._external_ges
        raise SAXNotRecognizedException("Feature '%s' not recognized" % name)

    def setFeature(self, name, state):
        if self._parsing:
            raise SAXNotSupportedException("Cannot set features while parsing")

        if name == feature_namespaces:
            self._namespaces = state
        elif name == feature_external_ges:
            self._external_ges = state
        elif name == feature_string_interning:
            if state:
                if self._interning is None:
                    self._interning = {}
            else:
                self._interning = None
        elif name == feature_validation:
            if state:
                raise SAXNotSupportedException(
                    "expat does not support validation")
        elif name == feature_external_pes:
            if state:
                raise SAXNotSupportedException(
                    "expat does not read external parameter entities")
        elif name == feature_namespace_prefixes:
            if state:
                raise SAXNotSupportedException(
                    "expat does not report namespace prefixes")
        else:
            raise SAXNotRecognizedException(
                "Feature '%s' not recognized" % name)

    def getProperty(self, name):
        if name == handler.property_lexical_handler:
            return self._lex_handler_prop
        elif name == property_interning_dict:
            return self._interning
        elif name == property_xml_string:
            if self._parser:
                if hasattr(self._parser, "GetInputContext"):
                    return self._parser.GetInputContext()
                else:
                    raise SAXNotRecognizedException(
                        "This version of expat does not support getting"
                        " the XML string")
            else:
                raise SAXNotSupportedException(
                    "XML string cannot be returned when not parsing")
        raise SAXNotRecognizedException("Property '%s' not recognized" % name)

    def setProperty(self, name, value):
        if name == handler.property_lexical_handler:
            self._lex_handler_prop = value
            if self._parsing:
                self._reset_lex_handler_prop()
        elif name == property_interning_dict:
            self._interning = value
        elif name == property_xml_string:
            raise SAXNotSupportedException("Property '%s' cannot be set" %
                                           name)
        else:
            raise SAXNotRecognizedException("Property '%s' not recognized" %
                                            name)

    # IncrementalParser methods

    def feed(self, data, isFinal=False):
        if not self._parsing:
            self.reset()
            self._parsing = True
            self._cont_handler.startDocument()

        try:
            # The isFinal parameter is internal to the expat reader.
            # If it is set to true, expat will check validity of the entire
            # document. When feeding chunks, they are not normally final -
            # except when invoked from close.
            self._parser.Parse(data, isFinal)
        except expat.error as e:
            exc = SAXParseException(expat.ErrorString(e.code), e, self)
            # FIXME: when to invoke error()?
            self._err_handler.fatalError(exc)

    def flush(self):
        if self._parser is None:
            return

        was_enabled = self._parser.GetReparseDeferralEnabled()
        try:
            self._parser.SetReparseDeferralEnabled(False)
            self._parser.Parse(b"", False)
        except expat.error as e:
            exc = SAXParseException(expat.ErrorString(e.code), e, self)
            self._err_handler.fatalError(exc)
        finally:
            self._parser.SetReparseDeferralEnabled(was_enabled)

    def _close_source(self):
        source = self._source
        try:
            file = source.getCharacterStream()
            if file is not None:
                file.close()
        finally:
            file = source.getByteStream()
            if file is not None:
                file.close()

    def close(self):
        if (self._entity_stack or self._parser is None or
            isinstance(self._parser, _ClosedParser)):
            # If we are completing an external entity, do nothing here
            return
        try:
            self.feed(b"", isFinal=True)
            self._cont_handler.endDocument()
            self._parsing = False
            # break cycle created by expat handlers pointing to our methods
            self._parser = None
        finally:
            self._parsing = False
            if self._parser is not None:
                # Keep ErrorColumnNumber and ErrorLineNumber after closing.
                parser = _ClosedParser()
                parser.ErrorColumnNumber = self._parser.ErrorColumnNumber
                parser.ErrorLineNumber = self._parser.ErrorLineNumber
                self._parser = parser
            self._close_source()

    def _reset_cont_handler(self):
        self._parser.ProcessingInstructionHandler = \
                                    self._cont_handler.processingInstruction
        self._parser.CharacterDataHandler = self._cont_handler.characters

    def _reset_lex_handler_prop(self):
        lex = self._lex_handler_prop
        parser = self._parser
        if lex is None:
            parser.CommentHandler = None
            parser.StartCdataSectionHandler = None
            parser.EndCdataSectionHandler = None
            parser.StartDoctypeDeclHandler = None
            parser.EndDoctypeDeclHandler = None
        else:
            parser.CommentHandler = lex.comment
            parser.StartCdataSectionHandler = lex.startCDATA
            parser.EndCdataSectionHandler = lex.endCDATA
            parser.StartDoctypeDeclHandler = self.start_doctype_decl
            parser.EndDoctypeDeclHandler = lex.endDTD

    def reset(self):
        if self._namespaces:
            self._parser = expat.ParserCreate(self._source.getEncoding(), " ",
                                              intern=self._interning)
            self._parser.namespace_prefixes = 1
            self._parser.StartElementHandler = self.start_element_ns
            self._parser.EndElementHandler = self.end_element_ns
        else:
            self._parser = expat.ParserCreate(self._source.getEncoding(),
                                              intern = self._interning)
            self._parser.StartElementHandler = self.start_element
            self._parser.EndElementHandler = self.end_element

        self._reset_cont_handler()
        self._parser.UnparsedEntityDeclHandler = self.unparsed_entity_decl
        self._parser.NotationDeclHandler = self.notation_decl
        self._parser.StartNamespaceDeclHandler = self.start_namespace_decl
        self._parser.EndNamespaceDeclHandler = self.end_namespace_decl

        self._decl_handler_prop = None
        if self._lex_handler_prop:
            self._reset_lex_handler_prop()
#         self._parser.DefaultHandler =
#         self._parser.DefaultHandlerExpand =
#         self._parser.NotStandaloneHandler =
        self._parser.ExternalEntityRefHandler = self.external_entity_ref
        try:
            self._parser.SkippedEntityHandler = self.skipped_entity_handler
        except AttributeError:
            # This pyexpat does not support SkippedEntity
            pass
        self._parser.SetParamEntityParsing(
            expat.XML_PARAM_ENTITY_PARSING_UNLESS_STANDALONE)

        self._parsing = False
        self._entity_stack = []

    # Locator methods

    def getColumnNumber(self):
        if self._parser is None:
            return None
        return self._parser.ErrorColumnNumber

    def getLineNumber(self):
        if self._parser is None:
            return 1
        return self._parser.ErrorLineNumber

    def getPublicId(self):
        return self._source.getPublicId()

    def getSystemId(self):
        return self._source.getSystemId()

    # event handlers
    def start_element(self, name, attrs):
        self._cont_handler.startElement(name, AttributesImpl(attrs))

    def end_element(self, name):
        self._cont_handler.endElement(name)

    def start_element_ns(self, name, attrs):
        pair = name.split()
        if len(pair) == 1:
            # no namespace
            pair = (None, name)
        elif len(pair) == 3:
            pair = pair[0], pair[1]
        else:
            # default namespace
            pair = tuple(pair)

        newattrs = {}
        qnames = {}
        for (aname, value) in attrs.items():
            parts = aname.split()
            length = len(parts)
            if length == 1:
                # no namespace
                qname = aname
                apair = (None, aname)
            elif length == 3:
                qname = "%s:%s" % (parts[2], parts[1])
                apair = parts[0], parts[1]
            else:
                # default namespace
                qname = parts[1]
                apair = tuple(parts)

            newattrs[apair] = value
            qnames[apair] = qname

        self._cont_handler.startElementNS(pair, None,
                                          AttributesNSImpl(newattrs, qnames))

    def end_element_ns(self, name):
        pair = name.split()
        if len(pair) == 1:
            pair = (None, name)
        elif len(pair) == 3:
            pair = pair[0], pair[1]
        else:
            pair = tuple(pair)

        self._cont_handler.endElementNS(pair, None)

    # this is not used (call directly to ContentHandler)
    def processing_instruction(self, target, data):
        self._cont_handler.processingInstruction(target, data)

    # this is not used (call directly to ContentHandler)
    def character_data(self, data):
        self._cont_handler.characters(data)

    def start_namespace_decl(self, prefix, uri):
        self._cont_handler.startPrefixMapping(prefix, uri)

    def end_namespace_decl(self, prefix):
        self._cont_handler.endPrefixMapping(prefix)

    def start_doctype_decl(self, name, sysid, pubid, has_internal_subset):
        self._lex_handler_prop.startDTD(name, pubid, sysid)

    def unparsed_entity_decl(self, name, base, sysid, pubid, notation_name):
        self._dtd_handler.unparsedEntityDecl(name, pubid, sysid, notation_name)

    def notation_decl(self, name, base, sysid, pubid):
        self._dtd_handler.notationDecl(name, pubid, sysid)

    def external_entity_ref(self, context, base, sysid, pubid):
        if not self._external_ges:
            return 1

        source = self._ent_handler.resolveEntity(pubid, sysid)
        source = saxutils.prepare_input_source(source,
                                               self._source.getSystemId() or
                                               "")

        self._entity_stack.append((self._parser, self._source))
        self._parser = self._parser.ExternalEntityParserCreate(context)
        self._source = source

        try:
            xmlreader.IncrementalParser.parse(self, source)
        except:
            return 0  # FIXME: save error info here?

        (self._parser, self._source) = self._entity_stack[-1]
        del self._entity_stack[-1]
        return 1

    def skipped_entity_handler(self, name, is_pe):
        if is_pe:
            # The SAX spec requires to report skipped PEs with a '%'
            name = '%'+name
        self._cont_handler.skippedEntity(name)

# ---

def create_parser(*args, **kwargs):
    return ExpatParser(*args, **kwargs)

# ---

if __name__ == "__main__":
    import xml.sax.saxutils
    p = create_parser()
    p.setContentHandler(xml.sax.saxutils.XMLGenerator())
    p.setErrorHandler(xml.sax.ErrorHandler())
    p.parse("http://www.ibiblio.org/xml/examples/shakespeare/hamlet.xml")
```
