## Supplementary software v0.2.1 for "Virtual control arms for paediatric myopia trials: external validation of axial-elongation models": handler.py

```
"""
This module contains the core classes of version 2.0 of SAX for Python.
This file provides only default classes with absolutely minimum
functionality, from which drivers and applications can be subclassed.

Many of these classes are empty and are included only as documentation
of the interfaces.

$Id$
"""

version = '2.0beta'

#============================================================================
#
# HANDLER INTERFACES
#
#============================================================================

# ===== ERRORHANDLER =====

class ErrorHandler:
    """Basic interface for SAX error handlers.

    If you create an object that implements this interface, then
    register the object with your XMLReader, the parser will call the
    methods in your object to report all warnings and errors. There
    are three levels of errors available: warnings, (possibly)
    recoverable errors, and unrecoverable errors. All methods take a
    SAXParseException as the only parameter."""

    def error(self, exception):
        "Handle a recoverable error."
        raise exception

    def fatalError(self, exception):
        "Handle a non-recoverable error."
        raise exception

    def warning(self, exception):
        "Handle a warning."
        print(exception)


# ===== CONTENTHANDLER =====

class ContentHandler:
    """Interface for receiving logical document content events.

    This is the main callback interface in SAX, and the one most
    important to applications. The order of events in this interface
    mirrors the order of the information in the document."""

    def __init__(self):
        self._locator = None

    def setDocumentLocator(self, locator):
        """Called by the parser to give the application a locator for
        locating the origin of document events.

        SAX parsers are strongly encouraged (though not absolutely
        required) to supply a locator: if it does so, it must supply
        the locator to the application by invoking this method before
        invoking any of the other methods in the DocumentHandler
        interface.

        The locator allows the application to determine the end
        position of any document-related event, even if the parser is
        not reporting an error. Typically, the application will use
        this information for reporting its own errors (such as
        character content that does not match an application's
        business rules). The information returned by the locator is
        probably not sufficient for use with a search engine.

        Note that the locator will return correct information only
        during the invocation of the events in this interface. The
        application should not attempt to use it at any other time."""
        self._locator = locator

    def startDocument(self):
        """Receive notification of the beginning of a document.

        The SAX parser will invoke this method only once, before any
        other methods in this interface or in DTDHandler (except for
        setDocumentLocator)."""

    def endDocument(self):
        """Receive notification of the end of a document.

        The SAX parser will invoke this method only once, and it will
        be the last method invoked during the parse. The parser shall
        not invoke this method until it has either abandoned parsing
        (because of an unrecoverable error) or reached the end of
        input."""

    def startPrefixMapping(self, prefix, uri):
        """Begin the scope of a prefix-URI Namespace mapping.

        The information from this event is not necessary for normal
        Namespace processing: the SAX XML reader will automatically
        replace prefixes for element and attribute names when the
        http://xml.org/sax/features/namespaces feature is true (the
        default).

        There are cases, however, when applications need to use
        prefixes in character data or in attribute values, where they
        cannot safely be expanded automatically; the
        start/endPrefixMapping event supplies the information to the
        application to expand prefixes in those contexts itself, if
        necessary.

        Note that start/endPrefixMapping events are not guaranteed to
        be properly nested relative to each-other: all
        startPrefixMapping events will occur before the corresponding
        startElement event, and all endPrefixMapping events will occur
        after the corresponding endElement event, but their order is
        not guaranteed."""

    def endPrefixMapping(self, prefix):
        """End the scope of a prefix-URI mapping.

        See startPrefixMapping for details. This event will always
        occur after the corresponding endElement event, but the order
        of endPrefixMapping events is not otherwise guaranteed."""

    def startElement(self, name, attrs):
        """Signals the start of an element in non-namespace mode.

        The name parameter contains the raw XML 1.0 name of the
        element type as a string and the attrs parameter holds an
        instance of the Attributes class containing the attributes of
        the element."""

    def endElement(self, name):
        """Signals the end of an element in non-namespace mode.

        The name parameter contains the name of the element type, just
        as with the startElement event."""

    def startElementNS(self, name, qname, attrs):
        """Signals the start of an element in namespace mode.

        The name parameter contains the name of the element type as a
        (uri, localname) tuple, the qname parameter the raw XML 1.0
        name used in the source document, and the attrs parameter
        holds an instance of the Attributes class containing the
        attributes of the element.

        The uri part of the name tuple is None for elements which have
        no namespace."""

    def endElementNS(self, name, qname):
        """Signals the end of an element in namespace mode.

        The name parameter contains the name of the element type, just
        as with the startElementNS event."""

    def characters(self, content):
        """Receive notification of character data.

        The Parser will call this method to report each chunk of
        character data. SAX parsers may return all contiguous
        character data in a single chunk, or they may split it into
        several chunks; however, all of the characters in any single
        event must come from the same external entity so that the
        Locator provides useful information."""

    def ignorableWhitespace(self, whitespace):
        """Receive notification of ignorable whitespace in element content.

        Validating Parsers must use this method to report each chunk
        of ignorable whitespace (see the W3C XML 1.0 recommendation,
        section 2.10): non-validating parsers may also use this method
        if they are capable of parsing and using content models.

        SAX parsers may return all contiguous whitespace in a single
        chunk, or they may split it into several chunks; however, all
        of the characters in any single event must come from the same
        external entity, so that the Locator provides useful
        information."""

    def processingInstruction(self, target, data):
        """Receive notification of a processing instruction.

        The Parser will invoke this method once for each processing
        instruction found: note that processing instructions may occur
        before or after the main document element.

        A SAX parser should never report an XML declaration (XML 1.0,
        section 2.8) or a text declaration (XML 1.0, section 4.3.1)
        using this method."""

    def skippedEntity(self, name):
        """Receive notification of a skipped entity.

        The Parser will invoke this method once for each entity
        skipped. Non-validating processors may skip entities if they
        have not seen the declarations (because, for example, the
        entity was declared in an external DTD subset). All processors
        may skip external entities, depending on the values of the
        http://xml.org/sax/features/external-general-entities and the
        http://xml.org/sax/features/external-parameter-entities
        properties."""


# ===== DTDHandler =====

class DTDHandler:
    """Handle DTD events.

    This interface specifies only those DTD events required for basic
    parsing (unparsed entities and attributes)."""

    def notationDecl(self, name, publicId, systemId):
        "Handle a notation declaration event."

    def unparsedEntityDecl(self, name, publicId, systemId, ndata):
        "Handle an unparsed entity declaration event."


# ===== ENTITYRESOLVER =====

class EntityResolver:
    """Basic interface for resolving entities. If you create an object
    implementing this interface, then register the object with your
    Parser, the parser will call the method in your object to
    resolve all external entities. Note that DefaultHandler implements
    this interface with the default behaviour."""

    def resolveEntity(self, publicId, systemId):
        """Resolve the system identifier of an entity and return either
        the system identifier to read from as a string, or an InputSource
        to read from."""
        return systemId


#============================================================================
#
# CORE FEATURES
#
#============================================================================

feature_namespaces = "http://xml.org/sax/features/namespaces"
# true: Perform Namespace processing (default).
# false: Optionally do not perform Namespace processing
#        (implies namespace-prefixes).
# access: (parsing) read-only; (not parsing) read/write

feature_namespace_prefixes = "http://xml.org/sax/features/namespace-prefixes"
# true: Report the original prefixed names and attributes used for Namespace
#       declarations.
# false: Do not report attributes used for Namespace declarations, and
#        optionally do not report original prefixed names (default).
# access: (parsing) read-only; (not parsing) read/write

feature_string_interning = "http://xml.org/sax/features/string-interning"
# true: All element names, prefixes, attribute names, Namespace URIs, and
#       local names are interned using the built-in intern function.
# false: Names are not necessarily interned, although they may be (default).
# access: (parsing) read-only; (not parsing) read/write

feature_validation = "http://xml.org/sax/features/validation"
# true: Report all validation errors (implies external-general-entities and
#       external-parameter-entities).
# false: Do not report validation errors.
# access: (parsing) read-only; (not parsing) read/write

feature_external_ges = "http://xml.org/sax/features/external-general-entities"
# true: Include all external general (text) entities.
# false: Do not include external general entities.
# access: (parsing) read-only; (not parsing) read/write

feature_external_pes = "http://xml.org/sax/features/external-parameter-entities"
# true: Include all external parameter entities, including the external
#       DTD subset.
# false: Do not include any external parameter entities, even the external
#        DTD subset.
# access: (parsing) read-only; (not parsing) read/write

all_features = [feature_namespaces,
                feature_namespace_prefixes,
                feature_string_interning,
                feature_validation,
                feature_external_ges,
                feature_external_pes]


#============================================================================
#
# CORE PROPERTIES
#
#============================================================================

property_lexical_handler = "http://xml.org/sax/properties/lexical-handler"
# data type: xml.sax.sax2lib.LexicalHandler
# description: An optional extension handler for lexical events like comments.
# access: read/write

property_declaration_handler = "http://xml.org/sax/properties/declaration-handler"
# data type: xml.sax.sax2lib.DeclHandler
# description: An optional extension handler for DTD-related events other
#              than notations and unparsed entities.
# access: read/write

property_dom_node = "http://xml.org/sax/properties/dom-node"
# data type: org.w3c.dom.Node
# description: When parsing, the current DOM node being visited if this is
#              a DOM iterator; when not parsing, the root DOM node for
#              iteration.
# access: (parsing) read-only; (not parsing) read/write

property_xml_string = "http://xml.org/sax/properties/xml-string"
# data type: String
# description: The literal string of characters that was the source for
#              the current event.
# access: read-only

property_encoding = "http://www.python.org/sax/properties/encoding"
# data type: String
# description: The name of the encoding to assume for input data.
# access: write: set the encoding, e.g. established by a higher-level
#                protocol. May change during parsing (e.g. after
#                processing a META tag)
#         read:  return the current encoding (possibly established through
#                auto-detection.
# initial value: UTF-8
#

property_interning_dict = "http://www.python.org/sax/properties/interning-dict"
# data type: Dictionary
# description: The dictionary used to intern common strings in the document
# access: write: Request that the parser uses a specific dictionary, to
#                allow interning across different documents
#         read:  return the current interning dictionary, or None
#

all_properties = [property_lexical_handler,
                  property_dom_node,
                  property_declaration_handler,
                  property_xml_string,
                  property_encoding,
                  property_interning_dict]


class LexicalHandler:
    """Optional SAX2 handler for lexical events.

    This handler is used to obtain lexical information about an XML
    document, that is, information about how the document was encoded
    (as opposed to what it contains, which is reported to the
    ContentHandler), such as comments and CDATA marked section
    boundaries.

    To set the LexicalHandler of an XMLReader, use the setProperty
    method with the property identifier
    'http://xml.org/sax/properties/lexical-handler'."""

    def comment(self, content):
        """Reports a comment anywhere in the document (including the
        DTD and outside the document element).

        content is a string that holds the contents of the comment."""

    def startDTD(self, name, public_id, system_id):
        """Report the start of the DTD declarations, if the document
        has an associated DTD.

        A startEntity event will be reported before declaration events
        from the external DTD subset are reported, and this can be
        used to infer from which subset DTD declarations derive.

        name is the name of the document element type, public_id the
        public identifier of the DTD (or None if none were supplied)
        and system_id the system identfier of the external subset (or
        None if none were supplied)."""

    def endDTD(self):
        """Signals the end of DTD declarations."""

    def startCDATA(self):
        """Reports the beginning of a CDATA marked section.

        The contents of the CDATA marked section will be reported
        through the characters event."""

    def endCDATA(self):
        """Reports the end of a CDATA marked section."""
```
