## Supplementary software v0.2.1 for "Virtual control arms for paediatric myopia trials: external validation of axial-elongation models": saxutils.py

```
"""\
A library of useful helper classes to the SAX classes, for the
convenience of application and driver writers.
"""

import os, urllib.parse, urllib.request
import io
import codecs
from . import handler
from . import xmlreader

def __dict_replace(s, d):
    """Replace substrings of a string using a dictionary."""
    for key, value in d.items():
        s = s.replace(key, value)
    return s

def escape(data, entities={}):
    """Escape &, <, and > in a string of data.

    You can escape other strings of data by passing a dictionary as
    the optional entities parameter.  The keys and values must all be
    strings; each key will be replaced with its corresponding value.
    """

    # must do ampersand first
    data = data.replace("&", "&amp;")
    data = data.replace(">", "&gt;")
    data = data.replace("<", "&lt;")
    if entities:
        data = __dict_replace(data, entities)
    return data

def unescape(data, entities={}):
    """Unescape &amp;, &lt;, and &gt; in a string of data.

    You can unescape other strings of data by passing a dictionary as
    the optional entities parameter.  The keys and values must all be
    strings; each key will be replaced with its corresponding value.
    """
    data = data.replace("&lt;", "<")
    data = data.replace("&gt;", ">")
    if entities:
        data = __dict_replace(data, entities)
    # must do ampersand last
    return data.replace("&amp;", "&")

def quoteattr(data, entities={}):
    """Escape and quote an attribute value.

    Escape &, <, and > in a string of data, then quote it for use as
    an attribute value.  The \" character will be escaped as well, if
    necessary.

    You can escape other strings of data by passing a dictionary as
    the optional entities parameter.  The keys and values must all be
    strings; each key will be replaced with its corresponding value.
    """
    entities = {**entities, '\n': '&#10;', '\r': '&#13;', '\t':'&#9;'}
    data = escape(data, entities)
    if '"' in data:
        if "'" in data:
            data = '"%s"' % data.replace('"', "&quot;")
        else:
            data = "'%s'" % data
    else:
        data = '"%s"' % data
    return data


def _gettextwriter(out, encoding):
    if out is None:
        import sys
        return sys.stdout

    if isinstance(out, io.TextIOBase):
        # use a text writer as is
        return out

    if isinstance(out, (codecs.StreamWriter, codecs.StreamReaderWriter)):
        # use a codecs stream writer as is
        return out

    # wrap a binary writer with TextIOWrapper
    if isinstance(out, io.RawIOBase):
        # Keep the original file open when the TextIOWrapper is
        # destroyed
        class _wrapper:
            __class__ = out.__class__
            def __getattr__(self, name):
                return getattr(out, name)
        buffer = _wrapper()
        buffer.close = lambda: None
    else:
        # This is to handle passed objects that aren't in the
        # IOBase hierarchy, but just have a write method
        buffer = io.BufferedIOBase()
        buffer.writable = lambda: True
        buffer.write = out.write
        try:
            # TextIOWrapper uses this methods to determine
            # if BOM (for UTF-16, etc) should be added
            buffer.seekable = out.seekable
            buffer.tell = out.tell
        except AttributeError:
            pass
    return io.TextIOWrapper(buffer, encoding=encoding,
                            errors='xmlcharrefreplace',
                            newline='\n',
                            write_through=True)

class XMLGenerator(handler.ContentHandler):

    def __init__(self, out=None, encoding="iso-8859-1", short_empty_elements=False):
        handler.ContentHandler.__init__(self)
        out = _gettextwriter(out, encoding)
        self._write = out.write
        self._flush = out.flush
        self._ns_contexts = [{}] # contains uri -> prefix dicts
        self._current_context = self._ns_contexts[-1]
        self._undeclared_ns_maps = []
        self._encoding = encoding
        self._short_empty_elements = short_empty_elements
        self._pending_start_element = False

    def _qname(self, name):
        """Builds a qualified name from a (ns_url, localname) pair"""
        if name[0]:
            # Per http://www.w3.org/XML/1998/namespace, The 'xml' prefix is
            # bound by definition to http://www.w3.org/XML/1998/namespace.  It
            # does not need to be declared and will not usually be found in
            # self._current_context.
            if 'http://www.w3.org/XML/1998/namespace' == name[0]:
                return 'xml:' + name[1]
            # The name is in a non-empty namespace
            prefix = self._current_context[name[0]]
            if prefix:
                # If it is not the default namespace, prepend the prefix
                return prefix + ":" + name[1]
        # Return the unqualified name
        return name[1]

    def _finish_pending_start_element(self,endElement=False):
        if self._pending_start_element:
            self._write('>')
            self._pending_start_element = False

    # ContentHandler methods

    def startDocument(self):
        self._write('<?xml version="1.0" encoding="%s"?>\n' %
                        self._encoding)

    def endDocument(self):
        self._flush()

    def startPrefixMapping(self, prefix, uri):
        self._ns_contexts.append(self._current_context.copy())
        self._current_context[uri] = prefix
        self._undeclared_ns_maps.append((prefix, uri))

    def endPrefixMapping(self, prefix):
        self._current_context = self._ns_contexts[-1]
        del self._ns_contexts[-1]

    def startElement(self, name, attrs):
        self._finish_pending_start_element()
        self._write('<' + name)
        for (name, value) in attrs.items():
            self._write(' %s=%s' % (name, quoteattr(value)))
        if self._short_empty_elements:
            self._pending_start_element = True
        else:
            self._write(">")

    def endElement(self, name):
        if self._pending_start_element:
            self._write('/>')
            self._pending_start_element = False
        else:
            self._write('</%s>' % name)

    def startElementNS(self, name, qname, attrs):
        self._finish_pending_start_element()
        self._write('<' + self._qname(name))

        for prefix, uri in self._undeclared_ns_maps:
            if prefix:
                self._write(' xmlns:%s="%s"' % (prefix, uri))
            else:
                self._write(' xmlns="%s"' % uri)
        self._undeclared_ns_maps = []

        for (name, value) in attrs.items():
            self._write(' %s=%s' % (self._qname(name), quoteattr(value)))
        if self._short_empty_elements:
            self._pending_start_element = True
        else:
            self._write(">")

    def endElementNS(self, name, qname):
        if self._pending_start_element:
            self._write('/>')
            self._pending_start_element = False
        else:
            self._write('</%s>' % self._qname(name))

    def characters(self, content):
        if content:
            self._finish_pending_start_element()
            if not isinstance(content, str):
                content = str(content, self._encoding)
            self._write(escape(content))

    def ignorableWhitespace(self, content):
        if content:
            self._finish_pending_start_element()
            if not isinstance(content, str):
                content = str(content, self._encoding)
            self._write(content)

    def processingInstruction(self, target, data):
        self._finish_pending_start_element()
        self._write('<?%s %s?>' % (target, data))


class XMLFilterBase(xmlreader.XMLReader):
    """This class is designed to sit between an XMLReader and the
    client application's event handlers.  By default, it does nothing
    but pass requests up to the reader and events on to the handlers
    unmodified, but subclasses can override specific methods to modify
    the event stream or the configuration requests as they pass
    through."""

    def __init__(self, parent = None):
        xmlreader.XMLReader.__init__(self)
        self._parent = parent

    # ErrorHandler methods

    def error(self, exception):
        self._err_handler.error(exception)

    def fatalError(self, exception):
        self._err_handler.fatalError(exception)

    def warning(self, exception):
        self._err_handler.warning(exception)

    # ContentHandler methods

    def setDocumentLocator(self, locator):
        self._cont_handler.setDocumentLocator(locator)

    def startDocument(self):
        self._cont_handler.startDocument()

    def endDocument(self):
        self._cont_handler.endDocument()

    def startPrefixMapping(self, prefix, uri):
        self._cont_handler.startPrefixMapping(prefix, uri)

    def endPrefixMapping(self, prefix):
        self._cont_handler.endPrefixMapping(prefix)

    def startElement(self, name, attrs):
        self._cont_handler.startElement(name, attrs)

    def endElement(self, name):
        self._cont_handler.endElement(name)

    def startElementNS(self, name, qname, attrs):
        self._cont_handler.startElementNS(name, qname, attrs)

    def endElementNS(self, name, qname):
        self._cont_handler.endElementNS(name, qname)

    def characters(self, content):
        self._cont_handler.characters(content)

    def ignorableWhitespace(self, chars):
        self._cont_handler.ignorableWhitespace(chars)

    def processingInstruction(self, target, data):
        self._cont_handler.processingInstruction(target, data)

    def skippedEntity(self, name):
        self._cont_handler.skippedEntity(name)

    # DTDHandler methods

    def notationDecl(self, name, publicId, systemId):
        self._dtd_handler.notationDecl(name, publicId, systemId)

    def unparsedEntityDecl(self, name, publicId, systemId, ndata):
        self._dtd_handler.unparsedEntityDecl(name, publicId, systemId, ndata)

    # EntityResolver methods

    def resolveEntity(self, publicId, systemId):
        return self._ent_handler.resolveEntity(publicId, systemId)

    # XMLReader methods

    def parse(self, source):
        self._parent.setContentHandler(self)
        self._parent.setErrorHandler(self)
        self._parent.setEntityResolver(self)
        self._parent.setDTDHandler(self)
        self._parent.parse(source)

    def setLocale(self, locale):
        self._parent.setLocale(locale)

    def getFeature(self, name):
        return self._parent.getFeature(name)

    def setFeature(self, name, state):
        self._parent.setFeature(name, state)

    def getProperty(self, name):
        return self._parent.getProperty(name)

    def setProperty(self, name, value):
        self._parent.setProperty(name, value)

    # XMLFilter methods

    def getParent(self):
        return self._parent

    def setParent(self, parent):
        self._parent = parent

# --- Utility functions

def prepare_input_source(source, base=""):
    """This function takes an InputSource and an optional base URL and
    returns a fully resolved InputSource object ready for reading."""

    if isinstance(source, os.PathLike):
        source = os.fspath(source)
    if isinstance(source, str):
        source = xmlreader.InputSource(source)
    elif hasattr(source, "read"):
        f = source
        source = xmlreader.InputSource()
        if isinstance(f.read(0), str):
            source.setCharacterStream(f)
        else:
            source.setByteStream(f)
        if hasattr(f, "name") and isinstance(f.name, str):
            source.setSystemId(f.name)

    if source.getCharacterStream() is None and source.getByteStream() is None:
        sysid = source.getSystemId()
        basehead = os.path.dirname(os.path.normpath(base))
        sysidfilename = os.path.join(basehead, sysid)
        if os.path.isfile(sysidfilename):
            source.setSystemId(sysidfilename)
            f = open(sysidfilename, "rb")
        else:
            source.setSystemId(urllib.parse.urljoin(base, sysid))
            f = urllib.request.urlopen(source.getSystemId())

        source.setByteStream(f)

    return source
```
