## Supplementary software v0.2.1 for "Virtual control arms for paediatric myopia trials: external validation of axial-elongation models": xmlreader.py

```
"""An XML Reader is the SAX 2 name for an XML parser. XML Parsers
should be based on this code. """

from . import handler

from ._exceptions import SAXNotSupportedException, SAXNotRecognizedException


# ===== XMLREADER =====

class XMLReader:
    """Interface for reading an XML document using callbacks.

    XMLReader is the interface that an XML parser's SAX2 driver must
    implement. This interface allows an application to set and query
    features and properties in the parser, to register event handlers
    for document processing, and to initiate a document parse.

    All SAX interfaces are assumed to be synchronous: the parse
    methods must not return until parsing is complete, and readers
    must wait for an event-handler callback to return before reporting
    the next event."""

    def __init__(self):
        self._cont_handler = handler.ContentHandler()
        self._dtd_handler = handler.DTDHandler()
        self._ent_handler = handler.EntityResolver()
        self._err_handler = handler.ErrorHandler()

    def parse(self, source):
        "Parse an XML document from a system identifier or an InputSource."
        raise NotImplementedError("This method must be implemented!")

    def getContentHandler(self):
        "Returns the current ContentHandler."
        return self._cont_handler

    def setContentHandler(self, handler):
        "Registers a new object to receive document content events."
        self._cont_handler = handler

    def getDTDHandler(self):
        "Returns the current DTD handler."
        return self._dtd_handler

    def setDTDHandler(self, handler):
        "Register an object to receive basic DTD-related events."
        self._dtd_handler = handler

    def getEntityResolver(self):
        "Returns the current EntityResolver."
        return self._ent_handler

    def setEntityResolver(self, resolver):
        "Register an object to resolve external entities."
        self._ent_handler = resolver

    def getErrorHandler(self):
        "Returns the current ErrorHandler."
        return self._err_handler

    def setErrorHandler(self, handler):
        "Register an object to receive error-message events."
        self._err_handler = handler

    def setLocale(self, locale):
        """Allow an application to set the locale for errors and warnings.

        SAX parsers are not required to provide localization for errors
        and warnings; if they cannot support the requested locale,
        however, they must raise a SAX exception. Applications may
        request a locale change in the middle of a parse."""
        raise SAXNotSupportedException("Locale support not implemented")

    def getFeature(self, name):
        "Looks up and returns the state of a SAX2 feature."
        raise SAXNotRecognizedException("Feature '%s' not recognized" % name)

    def setFeature(self, name, state):
        "Sets the state of a SAX2 feature."
        raise SAXNotRecognizedException("Feature '%s' not recognized" % name)

    def getProperty(self, name):
        "Looks up and returns the value of a SAX2 property."
        raise SAXNotRecognizedException("Property '%s' not recognized" % name)

    def setProperty(self, name, value):
        "Sets the value of a SAX2 property."
        raise SAXNotRecognizedException("Property '%s' not recognized" % name)

class IncrementalParser(XMLReader):
    """This interface adds three extra methods to the XMLReader
    interface that allow XML parsers to support incremental
    parsing. Support for this interface is optional, since not all
    underlying XML parsers support this functionality.

    When the parser is instantiated it is ready to begin accepting
    data from the feed method immediately. After parsing has been
    finished with a call to close the reset method must be called to
    make the parser ready to accept new data, either from feed or
    using the parse method.

    Note that these methods must _not_ be called during parsing, that
    is, after parse has been called and before it returns.

    By default, the class also implements the parse method of the XMLReader
    interface using the feed, close and reset methods of the
    IncrementalParser interface as a convenience to SAX 2.0 driver
    writers."""

    def __init__(self, bufsize=2**16):
        self._bufsize = bufsize
        XMLReader.__init__(self)

    def parse(self, source):
        from . import saxutils
        source = saxutils.prepare_input_source(source)

        self.prepareParser(source)
        file = source.getCharacterStream()
        if file is None:
            file = source.getByteStream()
        while buffer := file.read(self._bufsize):
            self.feed(buffer)
        self.close()

    def feed(self, data):
        """This method gives the raw XML data in the data parameter to
        the parser and makes it parse the data, emitting the
        corresponding events. It is allowed for XML constructs to be
        split across several calls to feed.

        feed may raise SAXException."""
        raise NotImplementedError("This method must be implemented!")

    def prepareParser(self, source):
        """This method is called by the parse implementation to allow
        the SAX 2.0 driver to prepare itself for parsing."""
        raise NotImplementedError("prepareParser must be overridden!")

    def close(self):
        """This method is called when the entire XML document has been
        passed to the parser through the feed method, to notify the
        parser that there are no more data. This allows the parser to
        do the final checks on the document and empty the internal
        data buffer.

        The parser will not be ready to parse another document until
        the reset method has been called.

        close may raise SAXException."""
        raise NotImplementedError("This method must be implemented!")

    def reset(self):
        """This method is called after close has been called to reset
        the parser so that it is ready to parse new documents. The
        results of calling parse or feed after close without calling
        reset are undefined."""
        raise NotImplementedError("This method must be implemented!")

# ===== LOCATOR =====

class Locator:
    """Interface for associating a SAX event with a document
    location. A locator object will return valid results only during
    calls to DocumentHandler methods; at any other time, the
    results are unpredictable."""

    def getColumnNumber(self):
        "Return the column number where the current event ends."
        return -1

    def getLineNumber(self):
        "Return the line number where the current event ends."
        return -1

    def getPublicId(self):
        "Return the public identifier for the current event."
        return None

    def getSystemId(self):
        "Return the system identifier for the current event."
        return None

# ===== INPUTSOURCE =====

class InputSource:
    """Encapsulation of the information needed by the XMLReader to
    read entities.

    This class may include information about the public identifier,
    system identifier, byte stream (possibly with character encoding
    information) and/or the character stream of an entity.

    Applications will create objects of this class for use in the
    XMLReader.parse method and for returning from
    EntityResolver.resolveEntity.

    An InputSource belongs to the application, the XMLReader is not
    allowed to modify InputSource objects passed to it from the
    application, although it may make copies and modify those."""

    def __init__(self, system_id = None):
        self.__system_id = system_id
        self.__public_id = None
        self.__encoding  = None
        self.__bytefile  = None
        self.__charfile  = None

    def setPublicId(self, public_id):
        "Sets the public identifier of this InputSource."
        self.__public_id = public_id

    def getPublicId(self):
        "Returns the public identifier of this InputSource."
        return self.__public_id

    def setSystemId(self, system_id):
        "Sets the system identifier of this InputSource."
        self.__system_id = system_id

    def getSystemId(self):
        "Returns the system identifier of this InputSource."
        return self.__system_id

    def setEncoding(self, encoding):
        """Sets the character encoding of this InputSource.

        The encoding must be a string acceptable for an XML encoding
        declaration (see section 4.3.3 of the XML recommendation).

        The encoding attribute of the InputSource is ignored if the
        InputSource also contains a character stream."""
        self.__encoding = encoding

    def getEncoding(self):
        "Get the character encoding of this InputSource."
        return self.__encoding

    def setByteStream(self, bytefile):
        """Set the byte stream (a Python file-like object which does
        not perform byte-to-character conversion) for this input
        source.

        The SAX parser will ignore this if there is also a character
        stream specified, but it will use a byte stream in preference
        to opening a URI connection itself.

        If the application knows the character encoding of the byte
        stream, it should set it with the setEncoding method."""
        self.__bytefile = bytefile

    def getByteStream(self):
        """Get the byte stream for this input source.

        The getEncoding method will return the character encoding for
        this byte stream, or None if unknown."""
        return self.__bytefile

    def setCharacterStream(self, charfile):
        """Set the character stream for this input source. (The stream
        must be a Python 2.0 Unicode-wrapped file-like that performs
        conversion to Unicode strings.)

        If there is a character stream specified, the SAX parser will
        ignore any byte stream and will not attempt to open a URI
        connection to the system identifier."""
        self.__charfile = charfile

    def getCharacterStream(self):
        "Get the character stream for this input source."
        return self.__charfile

# ===== ATTRIBUTESIMPL =====

class AttributesImpl:

    def __init__(self, attrs):
        """Non-NS-aware implementation.

        attrs should be of the form {name : value}."""
        self._attrs = attrs

    def getLength(self):
        return len(self._attrs)

    def getType(self, name):
        return "CDATA"

    def getValue(self, name):
        return self._attrs[name]

    def getValueByQName(self, name):
        return self._attrs[name]

    def getNameByQName(self, name):
        if name not in self._attrs:
            raise KeyError(name)
        return name

    def getQNameByName(self, name):
        if name not in self._attrs:
            raise KeyError(name)
        return name

    def getNames(self):
        return list(self._attrs.keys())

    def getQNames(self):
        return list(self._attrs.keys())

    def __len__(self):
        return len(self._attrs)

    def __getitem__(self, name):
        return self._attrs[name]

    def keys(self):
        return list(self._attrs.keys())

    def __contains__(self, name):
        return name in self._attrs

    def get(self, name, alternative=None):
        return self._attrs.get(name, alternative)

    def copy(self):
        return self.__class__(self._attrs)

    def items(self):
        return list(self._attrs.items())

    def values(self):
        return list(self._attrs.values())

# ===== ATTRIBUTESNSIMPL =====

class AttributesNSImpl(AttributesImpl):

    def __init__(self, attrs, qnames):
        """NS-aware implementation.

        attrs should be of the form {(ns_uri, lname): value, ...}.
        qnames of the form {(ns_uri, lname): qname, ...}."""
        self._attrs = attrs
        self._qnames = qnames

    def getValueByQName(self, name):
        for (nsname, qname) in self._qnames.items():
            if qname == name:
                return self._attrs[nsname]

        raise KeyError(name)

    def getNameByQName(self, name):
        for (nsname, qname) in self._qnames.items():
            if qname == name:
                return nsname

        raise KeyError(name)

    def getQNameByName(self, name):
        return self._qnames[name]

    def getQNames(self):
        return list(self._qnames.values())

    def copy(self):
        return self.__class__(self._attrs, self._qnames)


def _test():
    XMLReader()
    IncrementalParser()
    Locator()

if __name__ == "__main__":
    _test()
```
