## Supplementary software v0.2.1 for "Virtual control arms for paediatric myopia trials: external validation of axial-elongation models": client.py

```
#
# XML-RPC CLIENT LIBRARY
# $Id$
#
# an XML-RPC client interface for Python.
#
# the marshalling and response parser code can also be used to
# implement XML-RPC servers.
#
# Notes:
# this version is designed to work with Python 2.1 or newer.
#
# History:
# 1999-01-14 fl  Created
# 1999-01-15 fl  Changed dateTime to use localtime
# 1999-01-16 fl  Added Binary/base64 element, default to RPC2 service
# 1999-01-19 fl  Fixed array data element (from Skip Montanaro)
# 1999-01-21 fl  Fixed dateTime constructor, etc.
# 1999-02-02 fl  Added fault handling, handle empty sequences, etc.
# 1999-02-10 fl  Fixed problem with empty responses (from Skip Montanaro)
# 1999-06-20 fl  Speed improvements, pluggable parsers/transports (0.9.8)
# 2000-11-28 fl  Changed boolean to check the truth value of its argument
# 2001-02-24 fl  Added encoding/Unicode/SafeTransport patches
# 2001-02-26 fl  Added compare support to wrappers (0.9.9/1.0b1)
# 2001-03-28 fl  Make sure response tuple is a singleton
# 2001-03-29 fl  Don't require empty params element (from Nicholas Riley)
# 2001-06-10 fl  Folded in _xmlrpclib accelerator support (1.0b2)
# 2001-08-20 fl  Base xmlrpclib.Error on built-in Exception (from Paul Prescod)
# 2001-09-03 fl  Allow Transport subclass to override getparser
# 2001-09-10 fl  Lazy import of urllib, cgi, xmllib (20x import speedup)
# 2001-10-01 fl  Remove containers from memo cache when done with them
# 2001-10-01 fl  Use faster escape method (80% dumps speedup)
# 2001-10-02 fl  More dumps microtuning
# 2001-10-04 fl  Make sure import expat gets a parser (from Guido van Rossum)
# 2001-10-10 sm  Allow long ints to be passed as ints if they don't overflow
# 2001-10-17 sm  Test for int and long overflow (allows use on 64-bit systems)
# 2001-11-12 fl  Use repr() to marshal doubles (from Paul Felix)
# 2002-03-17 fl  Avoid buffered read when possible (from James Rucker)
# 2002-04-07 fl  Added pythondoc comments
# 2002-04-16 fl  Added __str__ methods to datetime/binary wrappers
# 2002-05-15 fl  Added error constants (from Andrew Kuchling)
# 2002-06-27 fl  Merged with Python CVS version
# 2002-10-22 fl  Added basic authentication (based on code from Phillip Eby)
# 2003-01-22 sm  Add support for the bool type
# 2003-02-27 gvr Remove apply calls
# 2003-04-24 sm  Use cStringIO if available
# 2003-04-25 ak  Add support for nil
# 2003-06-15 gn  Add support for time.struct_time
# 2003-07-12 gp  Correct marshalling of Faults
# 2003-10-31 mvl Add multicall support
# 2004-08-20 mvl Bump minimum supported Python version to 2.1
# 2014-12-02 ch/doko  Add workaround for gzip bomb vulnerability
#
# Copyright (c) 1999-2002 by Secret Labs AB.
# Copyright (c) 1999-2002 by Fredrik Lundh.
#
# info@pythonware.com
# http://www.pythonware.com
#
# --------------------------------------------------------------------
# The XML-RPC client interface is
#
# Copyright (c) 1999-2002 by Secret Labs AB
# Copyright (c) 1999-2002 by Fredrik Lundh
#
# By obtaining, using, and/or copying this software and/or its
# associated documentation, you agree that you have read, understood,
# and will comply with the following terms and conditions:
#
# Permission to use, copy, modify, and distribute this software and
# its associated documentation for any purpose and without fee is
# hereby granted, provided that the above copyright notice appears in
# all copies, and that both that copyright notice and this permission
# notice appear in supporting documentation, and that the name of
# Secret Labs AB or the author not be used in advertising or publicity
# pertaining to distribution of the software without specific, written
# prior permission.
#
# SECRET LABS AB AND THE AUTHOR DISCLAIMS ALL WARRANTIES WITH REGARD
# TO THIS SOFTWARE, INCLUDING ALL IMPLIED WARRANTIES OF MERCHANT-
# ABILITY AND FITNESS.  IN NO EVENT SHALL SECRET LABS AB OR THE AUTHOR
# BE LIABLE FOR ANY SPECIAL, INDIRECT OR CONSEQUENTIAL DAMAGES OR ANY
# DAMAGES WHATSOEVER RESULTING FROM LOSS OF USE, DATA OR PROFITS,
# WHETHER IN AN ACTION OF CONTRACT, NEGLIGENCE OR OTHER TORTIOUS
# ACTION, ARISING OUT OF OR IN CONNECTION WITH THE USE OR PERFORMANCE
# OF THIS SOFTWARE.
# --------------------------------------------------------------------

"""
An XML-RPC client interface for Python.

The marshalling and response parser code can also be used to
implement XML-RPC servers.

Exported exceptions:

  Error          Base class for client errors
  ProtocolError  Indicates an HTTP protocol error
  ResponseError  Indicates a broken response package
  Fault          Indicates an XML-RPC fault package

Exported classes:

  ServerProxy    Represents a logical connection to an XML-RPC server

  MultiCall      Executor of boxcared xmlrpc requests
  DateTime       dateTime wrapper for an ISO 8601 string or time tuple or
                 localtime integer value to generate a "dateTime.iso8601"
                 XML-RPC value
  Binary         binary data wrapper

  Marshaller     Generate an XML-RPC params chunk from a Python data structure
  Unmarshaller   Unmarshal an XML-RPC response from incoming XML event message
  Transport      Handles an HTTP transaction to an XML-RPC server
  SafeTransport  Handles an HTTPS transaction to an XML-RPC server

Exported constants:

  (none)

Exported functions:

  getparser      Create instance of the fastest available parser & attach
                 to an unmarshalling object
  dumps          Convert an argument tuple or a Fault instance to an XML-RPC
                 request (or response, if the methodresponse option is used).
  loads          Convert an XML-RPC packet to unmarshalled data plus a method
                 name (None if not present).
"""

import base64
import sys
import time
from datetime import datetime
from decimal import Decimal
import http.client
import urllib.parse
from xml.parsers import expat
import errno
from io import BytesIO
try:
    import gzip
except ImportError:
    gzip = None #python can be built without zlib/gzip support

# --------------------------------------------------------------------
# Internal stuff

def escape(s):
    s = s.replace("&", "&amp;")
    s = s.replace("<", "&lt;")
    return s.replace(">", "&gt;",)

# used in User-Agent header sent
__version__ = '%d.%d' % sys.version_info[:2]

# xmlrpc integer limits
MAXINT =  2**31-1
MININT = -2**31

# --------------------------------------------------------------------
# Error constants (from Dan Libby's specification at
# http://xmlrpc-epi.sourceforge.net/specs/rfc.fault_codes.php)

# Ranges of errors
PARSE_ERROR       = -32700
SERVER_ERROR      = -32600
APPLICATION_ERROR = -32500
SYSTEM_ERROR      = -32400
TRANSPORT_ERROR   = -32300

# Specific errors
NOT_WELLFORMED_ERROR  = -32700
UNSUPPORTED_ENCODING  = -32701
INVALID_ENCODING_CHAR = -32702
INVALID_XMLRPC        = -32600
METHOD_NOT_FOUND      = -32601
INVALID_METHOD_PARAMS = -32602
INTERNAL_ERROR        = -32603

# --------------------------------------------------------------------
# Exceptions

##
# Base class for all kinds of client-side errors.

class Error(Exception):
    """Base class for client errors."""
    __str__ = object.__str__

##
# Indicates an HTTP-level protocol error.  This is raised by the HTTP
# transport layer, if the server returns an error code other than 200
# (OK).
#
# @param url The target URL.
# @param errcode The HTTP error code.
# @param errmsg The HTTP error message.
# @param headers The HTTP header dictionary.

class ProtocolError(Error):
    """Indicates an HTTP protocol error."""
    def __init__(self, url, errcode, errmsg, headers):
        Error.__init__(self)
        self.url = url
        self.errcode = errcode
        self.errmsg = errmsg
        self.headers = headers
    def __repr__(self):
        return (
            "<%s for %s: %s %s>" %
            (self.__class__.__name__, self.url, self.errcode, self.errmsg)
            )

##
# Indicates a broken XML-RPC response package.  This exception is
# raised by the unmarshalling layer, if the XML-RPC response is
# malformed.

class ResponseError(Error):
    """Indicates a broken response package."""
    pass

##
# Indicates an XML-RPC fault response package.  This exception is
# raised by the unmarshalling layer, if the XML-RPC response contains
# a fault string.  This exception can also be used as a class, to
# generate a fault XML-RPC message.
#
# @param faultCode The XML-RPC fault code.
# @param faultString The XML-RPC fault string.

class Fault(Error):
    """Indicates an XML-RPC fault package."""
    def __init__(self, faultCode, faultString, **extra):
        Error.__init__(self)
        self.faultCode = faultCode
        self.faultString = faultString
    def __repr__(self):
        return "<%s %s: %r>" % (self.__class__.__name__,
                                self.faultCode, self.faultString)

# --------------------------------------------------------------------
# Special values

##
# Backwards compatibility
boolean = Boolean = bool


def _iso8601_format(value):
    if value.tzinfo is not None:
        # XML-RPC only uses the naive portion of the datetime
        value = value.replace(tzinfo=None)
    # XML-RPC doesn't use '-' separator in the date part
    return value.isoformat(timespec='seconds').replace('-', '')


def _strftime(value):
    if isinstance(value, datetime):
        return _iso8601_format(value)

    if not isinstance(value, (tuple, time.struct_time)):
        if value == 0:
            value = time.time()
        value = time.localtime(value)

    return "%04d%02d%02dT%02d:%02d:%02d" % value[:6]

class DateTime:
    """DateTime wrapper for an ISO 8601 string or time tuple or
    localtime integer value to generate 'dateTime.iso8601' XML-RPC
    value.
    """

    def __init__(self, value=0):
        if isinstance(value, str):
            self.value = value
        else:
            self.value = _strftime(value)

    def make_comparable(self, other):
        if isinstance(other, DateTime):
            s = self.value
            o = other.value
        elif isinstance(other, datetime):
            s = self.value
            o = _iso8601_format(other)
        elif isinstance(other, str):
            s = self.value
            o = other
        elif hasattr(other, "timetuple"):
            s = self.timetuple()
            o = other.timetuple()
        else:
            s = self
            o = NotImplemented
        return s, o

    def __lt__(self, other):
        s, o = self.make_comparable(other)
        if o is NotImplemented:
            return NotImplemented
        return s < o

    def __le__(self, other):
        s, o = self.make_comparable(other)
        if o is NotImplemented:
            return NotImplemented
        return s <= o

    def __gt__(self, other):
        s, o = self.make_comparable(other)
        if o is NotImplemented:
            return NotImplemented
        return s > o

    def __ge__(self, other):
        s, o = self.make_comparable(other)
        if o is NotImplemented:
            return NotImplemented
        return s >= o

    def __eq__(self, other):
        s, o = self.make_comparable(other)
        if o is NotImplemented:
            return NotImplemented
        return s == o

    def timetuple(self):
        return time.strptime(self.value, "%Y%m%dT%H:%M:%S")

    ##
    # Get date/time value.
    #
    # @return Date/time value, as an ISO 8601 string.

    def __str__(self):
        return self.value

    def __repr__(self):
        return "<%s %r at %#x>" % (self.__class__.__name__, self.value, id(self))

    def decode(self, data):
        self.value = str(data).strip()

    def encode(self, out):
        out.write("<value><dateTime.iso8601>")
        out.write(self.value)
        out.write("</dateTime.iso8601></value>\n")

def _datetime(data):
    # decode xml element contents into a DateTime structure.
    value = DateTime()
    value.decode(data)
    return value

def _datetime_type(data):
    return datetime.strptime(data, "%Y%m%dT%H:%M:%S")

##
# Wrapper for binary data.  This can be used to transport any kind
# of binary data over XML-RPC, using BASE64 encoding.
#
# @param data An 8-bit string containing arbitrary data.

class Binary:
    """Wrapper for binary data."""

    def __init__(self, data=None):
        if data is None:
            data = b""
        else:
            if not isinstance(data, (bytes, bytearray)):
                raise TypeError("expected bytes or bytearray, not %s" %
                                data.__class__.__name__)
            data = bytes(data)  # Make a copy of the bytes!
        self.data = data

    ##
    # Get buffer contents.
    #
    # @return Buffer contents, as an 8-bit string.

    def __str__(self):
        return str(self.data, "latin-1")  # XXX encoding?!

    def __eq__(self, other):
        if isinstance(other, Binary):
            other = other.data
        return self.data == other

    def decode(self, data):
        self.data = base64.decodebytes(data)

    def encode(self, out):
        out.write("<value><base64>\n")
        encoded = base64.encodebytes(self.data)
        out.write(encoded.decode('ascii'))
        out.write("</base64></value>\n")

def _binary(data):
    # decode xml element contents into a Binary structure
    value = Binary()
    value.decode(data)
    return value

WRAPPERS = (DateTime, Binary)

# --------------------------------------------------------------------
# XML parsers

class ExpatParser:
    # fast expat parser for Python 2.0 and later.
    def __init__(self, target):
        self._parser = parser = expat.ParserCreate(None, None)
        self._target = target
        parser.StartElementHandler = target.start
        parser.EndElementHandler = target.end
        parser.CharacterDataHandler = target.data
        encoding = None
        target.xml(encoding, None)

    def feed(self, data):
        self._parser.Parse(data, False)

    def close(self):
        try:
            parser = self._parser
        except AttributeError:
            pass
        else:
            del self._target, self._parser # get rid of circular references
            parser.Parse(b"", True) # end of data

# --------------------------------------------------------------------
# XML-RPC marshalling and unmarshalling code

##
# XML-RPC marshaller.
#
# @param encoding Default encoding for 8-bit strings.  The default
#     value is None (interpreted as UTF-8).
# @see dumps

class Marshaller:
    """Generate an XML-RPC params chunk from a Python data structure.

    Create a Marshaller instance for each set of parameters, and use
    the "dumps" method to convert your data (represented as a tuple)
    to an XML-RPC params chunk.  To write a fault response, pass a
    Fault instance instead.  You may prefer to use the "dumps" module
    function for this purpose.
    """

    # by the way, if you don't understand what's going on in here,
    # that's perfectly ok.

    def __init__(self, encoding=None, allow_none=False):
        self.memo = {}
        self.data = None
        self.encoding = encoding
        self.allow_none = allow_none

    dispatch = {}

    def dumps(self, values):
        out = []
        write = out.append
        dump = self.__dump
        if isinstance(values, Fault):
            # fault instance
            write("<fault>\n")
            dump({'faultCode': values.faultCode,
                  'faultString': values.faultString},
                 write)
            write("</fault>\n")
        else:
            # parameter block
            # FIXME: the xml-rpc specification allows us to leave out
            # the entire <params> block if there are no parameters.
            # however, changing this may break older code (including
            # old versions of xmlrpclib.py), so this is better left as
            # is for now.  See @XMLRPC3 for more information. /F
            write("<params>\n")
            for v in values:
                write("<param>\n")
                dump(v, write)
                write("</param>\n")
            write("</params>\n")
        result = "".join(out)
        return result

    def __dump(self, value, write):
        try:
            f = self.dispatch[type(value)]
        except KeyError:
            # check if this object can be marshalled as a structure
            if not hasattr(value, '__dict__'):
                raise TypeError("cannot marshal %s objects" % type(value))
            # check if this class is a sub-class of a basic type,
            # because we don't know how to marshal these types
            # (e.g. a string sub-class)
            for type_ in type(value).__mro__:
                if type_ in self.dispatch.keys():
                    raise TypeError("cannot marshal %s objects" % type(value))
            # XXX(twouters): using "_arbitrary_instance" as key as a quick-fix
            # for the p3yk merge, this should probably be fixed more neatly.
            f = self.dispatch["_arbitrary_instance"]
        f(self, value, write)

    def dump_nil (self, value, write):
        if not self.allow_none:
            raise TypeError("cannot marshal None unless allow_none is enabled")
        write("<value><nil/></value>")
    dispatch[type(None)] = dump_nil

    def dump_bool(self, value, write):
        write("<value><boolean>")
        write(value and "1" or "0")
        write("</boolean></value>\n")
    dispatch[bool] = dump_bool

    def dump_long(self, value, write):
        if value > MAXINT or value < MININT:
            raise OverflowError("int exceeds XML-RPC limits")
        write("<value><int>")
        write(str(int(value)))
        write("</int></value>\n")
    dispatch[int] = dump_long

    # backward compatible
    dump_int = dump_long

    def dump_double(self, value, write):
        write("<value><double>")
        write(repr(value))
        write("</double></value>\n")
    dispatch[float] = dump_double

    def dump_unicode(self, value, write, escape=escape):
        write("<value><string>")
        write(escape(value))
        write("</string></value>\n")
    dispatch[str] = dump_unicode

    def dump_bytes(self, value, write):
        write("<value><base64>\n")
        encoded = base64.encodebytes(value)
        write(encoded.decode('ascii'))
        write("</base64></value>\n")
    dispatch[bytes] = dump_bytes
    dispatch[bytearray] = dump_bytes

    def dump_array(self, value, write):
        i = id(value)
        if i in self.memo:
            raise TypeError("cannot marshal recursive sequences")
        self.memo[i] = None
        dump = self.__dump
        write("<value><array><data>\n")
        for v in value:
            dump(v, write)
        write("</data></array></value>\n")
        del self.memo[i]
    dispatch[tuple] = dump_array
    dispatch[list] = dump_array

    def dump_struct(self, value, write, escape=escape):
        i = id(value)
        if i in self.memo:
            raise TypeError("cannot marshal recursive dictionaries")
        self.memo[i] = None
        dump = self.__dump
        write("<value><struct>\n")
        for k, v in value.items():
            write("<member>\n")
            if not isinstance(k, str):
                raise TypeError("dictionary key must be string")
            write("<name>%s</name>\n" % escape(k))
            dump(v, write)
            write("</member>\n")
        write("</struct></value>\n")
        del self.memo[i]
    dispatch[dict] = dump_struct

    def dump_datetime(self, value, write):
        write("<value><dateTime.iso8601>")
        write(_strftime(value))
        write("</dateTime.iso8601></value>\n")
    dispatch[datetime] = dump_datetime

    def dump_instance(self, value, write):
        # check for special wrappers
        if value.__class__ in WRAPPERS:
            self.write = write
            value.encode(self)
            del self.write
        else:
            # store instance attributes as a struct (really?)
            self.dump_struct(value.__dict__, write)
    dispatch[DateTime] = dump_instance
    dispatch[Binary] = dump_instance
    # XXX(twouters): using "_arbitrary_instance" as key as a quick-fix
    # for the p3yk merge, this should probably be fixed more neatly.
    dispatch["_arbitrary_instance"] = dump_instance

##
# XML-RPC unmarshaller.
#
# @see loads

class Unmarshaller:
    """Unmarshal an XML-RPC response, based on incoming XML event
    messages (start, data, end).  Call close() to get the resulting
    data structure.

    Note that this reader is fairly tolerant, and gladly accepts bogus
    XML-RPC data without complaining (but not bogus XML).
    """

    # and again, if you don't understand what's going on in here,
    # that's perfectly ok.

    def __init__(self, use_datetime=False, use_builtin_types=False):
        self._type = None
        self._stack = []
        self._marks = []
        self._data = []
        self._value = False
        self._methodname = None
        self._encoding = "utf-8"
        self.append = self._stack.append
        self._use_datetime = use_builtin_types or use_datetime
        self._use_bytes = use_builtin_types

    def close(self):
        # return response tuple and target method
        if self._type is None or self._marks:
            raise ResponseError()
        if self._type == "fault":
            raise Fault(**self._stack[0])
        return tuple(self._stack)

    def getmethodname(self):
        return self._methodname

    #
    # event handlers

    def xml(self, encoding, standalone):
        self._encoding = encoding
        # FIXME: assert standalone == 1 ???

    def start(self, tag, attrs):
        # prepare to handle this element
        if ':' in tag:
            tag = tag.split(':')[-1]
        if tag == "array" or tag == "struct":
            self._marks.append(len(self._stack))
        self._data = []
        if self._value and tag not in self.dispatch:
            raise ResponseError("unknown tag %r" % tag)
        self._value = (tag == "value")

    def data(self, text):
        self._data.append(text)

    def end(self, tag):
        # call the appropriate end tag handler
        try:
            f = self.dispatch[tag]
        except KeyError:
            if ':' not in tag:
                return # unknown tag ?
            try:
                f = self.dispatch[tag.split(':')[-1]]
            except KeyError:
                return # unknown tag ?
        return f(self, "".join(self._data))

    #
    # accelerator support

    def end_dispatch(self, tag, data):
        # dispatch data
        try:
            f = self.dispatch[tag]
        except KeyError:
            if ':' not in tag:
                return # unknown tag ?
            try:
                f = self.dispatch[tag.split(':')[-1]]
            except KeyError:
                return # unknown tag ?
        return f(self, data)

    #
    # element decoders

    dispatch = {}

    def end_nil (self, data):
        self.append(None)
        self._value = 0
    dispatch["nil"] = end_nil

    def end_boolean(self, data):
        if data == "0":
            self.append(False)
        elif data == "1":
            self.append(True)
        else:
            raise TypeError("bad boolean value")
        self._value = 0
    dispatch["boolean"] = end_boolean

    def end_int(self, data):
        self.append(int(data))
        self._value = 0
    dispatch["i1"] = end_int
    dispatch["i2"] = end_int
    dispatch["i4"] = end_int
    dispatch["i8"] = end_int
    dispatch["int"] = end_int
    dispatch["biginteger"] = end_int

    def end_double(self, data):
        self.append(float(data))
        self._value = 0
    dispatch["double"] = end_double
    dispatch["float"] = end_double

    def end_bigdecimal(self, data):
        self.append(Decimal(data))
        self._value = 0
    dispatch["bigdecimal"] = end_bigdecimal

    def end_string(self, data):
        if self._encoding:
            data = data.decode(self._encoding)
        self.append(data)
        self._value = 0
    dispatch["string"] = end_string
    dispatch["name"] = end_string # struct keys are always strings

    def end_array(self, data):
        mark = self._marks.pop()
        # map arrays to Python lists
        self._stack[mark:] = [self._stack[mark:]]
        self._value = 0
    dispatch["array"] = end_array

    def end_struct(self, data):
        mark = self._marks.pop()
        # map structs to Python dictionaries
        dict = {}
        items = self._stack[mark:]
        for i in range(0, len(items), 2):
            dict[items[i]] = items[i+1]
        self._stack[mark:] = [dict]
        self._value = 0
    dispatch["struct"] = end_struct

    def end_base64(self, data):
        value = Binary()
        value.decode(data.encode("ascii"))
        if self._use_bytes:
            value = value.data
        self.append(value)
        self._value = 0
    dispatch["base64"] = end_base64

    def end_dateTime(self, data):
        value = DateTime()
        value.decode(data)
        if self._use_datetime:
            value = _datetime_type(data)
        self.append(value)
    dispatch["dateTime.iso8601"] = end_dateTime

    def end_value(self, data):
        # if we stumble upon a value element with no internal
        # elements, treat it as a string element
        if self._value:
            self.end_string(data)
    dispatch["value"] = end_value

    def end_params(self, data):
        self._type = "params"
    dispatch["params"] = end_params

    def end_fault(self, data):
        self._type = "fault"
    dispatch["fault"] = end_fault

    def end_methodName(self, data):
        if self._encoding:
            data = data.decode(self._encoding)
        self._methodname = data
        self._type = "methodName" # no params
    dispatch["methodName"] = end_methodName

## Multicall support
#

class _MultiCallMethod:
    # some lesser magic to store calls made to a MultiCall object
    # for batch execution
    def __init__(self, call_list, name):
        self.__call_list = call_list
        self.__name = name
    def __getattr__(self, name):
        return _MultiCallMethod(self.__call_list, "%s.%s" % (self.__name, name))
    def __call__(self, *args):
        self.__call_list.append((self.__name, args))

class MultiCallIterator:
    """Iterates over the results of a multicall. Exceptions are
    raised in response to xmlrpc faults."""

    def __init__(self, results):
        self.results = results

    def __getitem__(self, i):
        item = self.results[i]
        if isinstance(item, dict):
            raise Fault(item['faultCode'], item['faultString'])
        elif isinstance(item, list):
            return item[0]
        else:
            raise ValueError("unexpected type in multicall result")

class MultiCall:
    """server -> an object used to boxcar method calls

    server should be a ServerProxy object.

    Methods can be added to the MultiCall using normal
    method call syntax e.g.:

    multicall = MultiCall(server_proxy)
    multicall.add(2,3)
    multicall.get_address("Guido")

    To execute the multicall, call the MultiCall object e.g.:

    add_result, address = multicall()
    """

    def __init__(self, server):
        self.__server = server
        self.__call_list = []

    def __repr__(self):
        return "<%s at %#x>" % (self.__class__.__name__, id(self))

    def __getattr__(self, name):
        return _MultiCallMethod(self.__call_list, name)

    def __call__(self):
        marshalled_list = []
        for name, args in self.__call_list:
            marshalled_list.append({'methodName' : name, 'params' : args})

        return MultiCallIterator(self.__server.system.multicall(marshalled_list))

# --------------------------------------------------------------------
# convenience functions

FastMarshaller = FastParser = FastUnmarshaller = None

##
# Create a parser object, and connect it to an unmarshalling instance.
# This function picks the fastest available XML parser.
#
# return A (parser, unmarshaller) tuple.

def getparser(use_datetime=False, use_builtin_types=False):
    """getparser() -> parser, unmarshaller

    Create an instance of the fastest available parser, and attach it
    to an unmarshalling object.  Return both objects.
    """
    if FastParser and FastUnmarshaller:
        if use_builtin_types:
            mkdatetime = _datetime_type
            mkbytes = base64.decodebytes
        elif use_datetime:
            mkdatetime = _datetime_type
            mkbytes = _binary
        else:
            mkdatetime = _datetime
            mkbytes = _binary
        target = FastUnmarshaller(True, False, mkbytes, mkdatetime, Fault)
        parser = FastParser(target)
    else:
        target = Unmarshaller(use_datetime=use_datetime, use_builtin_types=use_builtin_types)
        if FastParser:
            parser = FastParser(target)
        else:
            parser = ExpatParser(target)
    return parser, target

##
# Convert a Python tuple or a Fault instance to an XML-RPC packet.
#
# @def dumps(params, **options)
# @param params A tuple or Fault instance.
# @keyparam methodname If given, create a methodCall request for
#     this method name.
# @keyparam methodresponse If given, create a methodResponse packet.
#     If used with a tuple, the tuple must be a singleton (that is,
#     it must contain exactly one element).
# @keyparam encoding The packet encoding.
# @return A string containing marshalled data.

def dumps(params, methodname=None, methodresponse=None, encoding=None,
          allow_none=False):
    """data [,options] -> marshalled data

    Convert an argument tuple or a Fault instance to an XML-RPC
    request (or response, if the methodresponse option is used).

    In addition to the data object, the following options can be given
    as keyword arguments:

        methodname: the method name for a methodCall packet

        methodresponse: true to create a methodResponse packet.
        If this option is used with a tuple, the tuple must be
        a singleton (i.e. it can contain only one element).

        encoding: the packet encoding (default is UTF-8)

    All byte strings in the data structure are assumed to use the
    packet encoding.  Unicode strings are automatically converted,
    where necessary.
    """

    assert isinstance(params, (tuple, Fault)), "argument must be tuple or Fault instance"
    if isinstance(params, Fault):
        methodresponse = 1
    elif methodresponse and isinstance(params, tuple):
        assert len(params) == 1, "response tuple must be a singleton"

    if not encoding:
        encoding = "utf-8"

    if FastMarshaller:
        m = FastMarshaller(encoding)
    else:
        m = Marshaller(encoding, allow_none)

    data = m.dumps(params)

    if encoding != "utf-8":
        xmlheader = "<?xml version='1.0' encoding='%s'?>\n" % str(encoding)
    else:
        xmlheader = "<?xml version='1.0'?>\n" # utf-8 is default

    # standard XML-RPC wrappings
    if methodname:
        # a method call
        data = (
            xmlheader,
            "<methodCall>\n"
            "<methodName>", methodname, "</methodName>\n",
            data,
            "</methodCall>\n"
            )
    elif methodresponse:
        # a method response, or a fault structure
        data = (
            xmlheader,
            "<methodResponse>\n",
            data,
            "</methodResponse>\n"
            )
    else:
        return data # return as is
    return "".join(data)

##
# Convert an XML-RPC packet to a Python object.  If the XML-RPC packet
# represents a fault condition, this function raises a Fault exception.
#
# @param data An XML-RPC packet, given as an 8-bit string.
# @return A tuple containing the unpacked data, and the method name
#     (None if not present).
# @see Fault

def loads(data, use_datetime=False, use_builtin_types=False):
    """data -> unmarshalled data, method name

    Convert an XML-RPC packet to unmarshalled data plus a method
    name (None if not present).

    If the XML-RPC packet represents a fault condition, this function
    raises a Fault exception.
    """
    p, u = getparser(use_datetime=use_datetime, use_builtin_types=use_builtin_types)
    p.feed(data)
    p.close()
    return u.close(), u.getmethodname()

##
# Encode a string using the gzip content encoding such as specified by the
# Content-Encoding: gzip
# in the HTTP header, as described in RFC 1952
#
# @param data the unencoded data
# @return the encoded data

def gzip_encode(data):
    """data -> gzip encoded data

    Encode data using the gzip content encoding as described in RFC 1952
    """
    if not gzip:
        raise NotImplementedError
    f = BytesIO()
    with gzip.GzipFile(mode="wb", fileobj=f, compresslevel=1) as gzf:
        gzf.write(data)
    return f.getvalue()

##
# Decode a string using the gzip content encoding such as specified by the
# Content-Encoding: gzip
# in the HTTP header, as described in RFC 1952
#
# @param data The encoded data
# @keyparam max_decode Maximum bytes to decode (20 MiB default), use negative
#    values for unlimited decoding
# @return the unencoded data
# @raises ValueError if data is not correctly coded.
# @raises ValueError if max gzipped payload length exceeded

def gzip_decode(data, max_decode=20971520):
    """gzip encoded data -> unencoded data

    Decode data using the gzip content encoding as described in RFC 1952
    """
    if not gzip:
        raise NotImplementedError
    with gzip.GzipFile(mode="rb", fileobj=BytesIO(data)) as gzf:
        try:
            if max_decode < 0: # no limit
                decoded = gzf.read()
            else:
                decoded = gzf.read(max_decode + 1)
        except OSError:
            raise ValueError("invalid data")
    if max_decode >= 0 and len(decoded) > max_decode:
        raise ValueError("max gzipped payload length exceeded")
    return decoded

##
# Return a decoded file-like object for the gzip encoding
# as described in RFC 1952.
#
# @param response A stream supporting a read() method
# @return a file-like object that the decoded data can be read() from

class GzipDecodedResponse(gzip.GzipFile if gzip else object):
    """a file-like object to decode a response encoded with the gzip
    method, as described in RFC 1952.
    """
    def __init__(self, response):
        #response doesn't support tell() and read(), required by
        #GzipFile
        if not gzip:
            raise NotImplementedError
        self.io = BytesIO(response.read())
        gzip.GzipFile.__init__(self, mode="rb", fileobj=self.io)

    def close(self):
        try:
            gzip.GzipFile.close(self)
        finally:
            self.io.close()


# --------------------------------------------------------------------
# request dispatcher

class _Method:
    # some magic to bind an XML-RPC method to an RPC server.
    # supports "nested" methods (e.g. examples.getStateName)
    def __init__(self, send, name):
        self.__send = send
        self.__name = name
    def __getattr__(self, name):
        return _Method(self.__send, "%s.%s" % (self.__name, name))
    def __call__(self, *args):
        return self.__send(self.__name, args)

##
# Standard transport class for XML-RPC over HTTP.
# <p>
# You can create custom transports by subclassing this method, and
# overriding selected methods.

class Transport:
    """Handles an HTTP transaction to an XML-RPC server."""

    # client identifier (may be overridden)
    user_agent = "Python-xmlrpc/%s" % __version__

    #if true, we'll request gzip encoding
    accept_gzip_encoding = True

    # if positive, encode request using gzip if it exceeds this threshold
    # note that many servers will get confused, so only use it if you know
    # that they can decode such a request
    encode_threshold = None #None = don't encode

    def __init__(self, use_datetime=False, use_builtin_types=False,
                 *, headers=()):
        self._use_datetime = use_datetime
        self._use_builtin_types = use_builtin_types
        self._connection = (None, None)
        self._headers = list(headers)
        self._extra_headers = []

    ##
    # Send a complete request, and parse the response.
    # Retry request if a cached connection has disconnected.
    #
    # @param host Target host.
    # @param handler Target PRC handler.
    # @param request_body XML-RPC request body.
    # @param verbose Debugging flag.
    # @return Parsed response.

    def request(self, host, handler, request_body, verbose=False):
        #retry request once if cached connection has gone cold
        for i in (0, 1):
            try:
                return self.single_request(host, handler, request_body, verbose)
            except http.client.RemoteDisconnected:
                if i:
                    raise
            except OSError as e:
                if i or e.errno not in (errno.ECONNRESET, errno.ECONNABORTED,
                                        errno.EPIPE):
                    raise

    def single_request(self, host, handler, request_body, verbose=False):
        # issue XML-RPC request
        try:
            http_conn = self.send_request(host, handler, request_body, verbose)
            resp = http_conn.getresponse()
            if resp.status == 200:
                self.verbose = verbose
                return self.parse_response(resp)

        except Fault:
            raise
        except Exception:
            #All unexpected errors leave connection in
            # a strange state, so we clear it.
            self.close()
            raise

        #We got an error response.
        #Discard any response data and raise exception
        if resp.getheader("content-length", ""):
            resp.read()
        raise ProtocolError(
            host + handler,
            resp.status, resp.reason,
            dict(resp.getheaders())
            )


    ##
    # Create parser.
    #
    # @return A 2-tuple containing a parser and an unmarshaller.

    def getparser(self):
        # get parser and unmarshaller
        return getparser(use_datetime=self._use_datetime,
                         use_builtin_types=self._use_builtin_types)

    ##
    # Get authorization info from host parameter
    # Host may be a string, or a (host, x509-dict) tuple; if a string,
    # it is checked for a "user:pw@host" format, and a "Basic
    # Authentication" header is added if appropriate.
    #
    # @param host Host descriptor (URL or (URL, x509 info) tuple).
    # @return A 3-tuple containing (actual host, extra headers,
    #     x509 info).  The header and x509 fields may be None.

    def get_host_info(self, host):

        x509 = {}
        if isinstance(host, tuple):
            host, x509 = host

        auth, host = urllib.parse._splituser(host)

        if auth:
            auth = urllib.parse.unquote_to_bytes(auth)
            auth = base64.encodebytes(auth).decode("utf-8")
            auth = "".join(auth.split()) # get rid of whitespace
            extra_headers = [
                ("Authorization", "Basic " + auth)
                ]
        else:
            extra_headers = []

        return host, extra_headers, x509

    ##
    # Connect to server.
    #
    # @param host Target host.
    # @return An HTTPConnection object

    def make_connection(self, host):
        #return an existing connection if possible.  This allows
        #HTTP/1.1 keep-alive.
        if self._connection and host == self._connection[0]:
            return self._connection[1]
        # create a HTTP connection object from a host descriptor
        chost, self._extra_headers, x509 = self.get_host_info(host)
        self._connection = host, http.client.HTTPConnection(chost)
        return self._connection[1]

    ##
    # Clear any cached connection object.
    # Used in the event of socket errors.
    #
    def close(self):
        host, connection = self._connection
        if connection:
            self._connection = (None, None)
            connection.close()

    ##
    # Send HTTP request.
    #
    # @param host Host descriptor (URL or (URL, x509 info) tuple).
    # @param handler Target RPC handler (a path relative to host)
    # @param request_body The XML-RPC request body
    # @param debug Enable debugging if debug is true.
    # @return An HTTPConnection.

    def send_request(self, host, handler, request_body, debug):
        connection = self.make_connection(host)
        headers = self._headers + self._extra_headers
        if debug:
            connection.set_debuglevel(1)
        if self.accept_gzip_encoding and gzip:
            connection.putrequest("POST", handler, skip_accept_encoding=True)
            headers.append(("Accept-Encoding", "gzip"))
        else:
            connection.putrequest("POST", handler)
        headers.append(("Content-Type", "text/xml"))
        headers.append(("User-Agent", self.user_agent))
        self.send_headers(connection, headers)
        self.send_content(connection, request_body)
        return connection

    ##
    # Send request headers.
    # This function provides a useful hook for subclassing
    #
    # @param connection httpConnection.
    # @param headers list of key,value pairs for HTTP headers

    def send_headers(self, connection, headers):
        for key, val in headers:
            connection.putheader(key, val)

    ##
    # Send request body.
    # This function provides a useful hook for subclassing
    #
    # @param connection httpConnection.
    # @param request_body XML-RPC request body.

    def send_content(self, connection, request_body):
        #optionally encode the request
        if (self.encode_threshold is not None and
            self.encode_threshold < len(request_body) and
            gzip):
            connection.putheader("Content-Encoding", "gzip")
            request_body = gzip_encode(request_body)

        connection.putheader("Content-Length", str(len(request_body)))
        connection.endheaders(request_body)

    ##
    # Parse response.
    #
    # @param file Stream.
    # @return Response tuple and target method.

    def parse_response(self, response):
        # read response data from httpresponse, and parse it
        # Check for new http response object, otherwise it is a file object.
        if hasattr(response, 'getheader'):
            if response.getheader("Content-Encoding", "") == "gzip":
                stream = GzipDecodedResponse(response)
            else:
                stream = response
        else:
            stream = response

        p, u = self.getparser()

        while data := stream.read(1024):
            if self.verbose:
                print("body:", repr(data))
            p.feed(data)

        if stream is not response:
            stream.close()
        p.close()

        return u.close()

##
# Standard transport class for XML-RPC over HTTPS.

class SafeTransport(Transport):
    """Handles an HTTPS transaction to an XML-RPC server."""

    def __init__(self, use_datetime=False, use_builtin_types=False,
                 *, headers=(), context=None):
        super().__init__(use_datetime=use_datetime,
                         use_builtin_types=use_builtin_types,
                         headers=headers)
        self.context = context

    # FIXME: mostly untested

    def make_connection(self, host):
        if self._connection and host == self._connection[0]:
            return self._connection[1]

        if not hasattr(http.client, "HTTPSConnection"):
            raise NotImplementedError(
            "your version of http.client doesn't support HTTPS")
        # create a HTTPS connection object from a host descriptor
        # host may be a string, or a (host, x509-dict) tuple
        chost, self._extra_headers, x509 = self.get_host_info(host)
        self._connection = host, http.client.HTTPSConnection(chost,
            None, context=self.context, **(x509 or {}))
        return self._connection[1]

##
# Standard server proxy.  This class establishes a virtual connection
# to an XML-RPC server.
# <p>
# This class is available as ServerProxy and Server.  New code should
# use ServerProxy, to avoid confusion.
#
# @def ServerProxy(uri, **options)
# @param uri The connection point on the server.
# @keyparam transport A transport factory, compatible with the
#    standard transport class.
# @keyparam encoding The default encoding used for 8-bit strings
#    (default is UTF-8).
# @keyparam verbose Use a true value to enable debugging output.
#    (printed to standard output).
# @see Transport

class ServerProxy:
    """uri [,options] -> a logical connection to an XML-RPC server

    uri is the connection point on the server, given as
    scheme://host/target.

    The standard implementation always supports the "http" scheme.  If
    SSL socket support is available (Python 2.0), it also supports
    "https".

    If the target part and the slash preceding it are both omitted,
    "/RPC2" is assumed.

    The following options can be given as keyword arguments:

        transport: a transport factory
        encoding: the request encoding (default is UTF-8)

    All 8-bit strings passed to the server proxy are assumed to use
    the given encoding.
    """

    def __init__(self, uri, transport=None, encoding=None, verbose=False,
                 allow_none=False, use_datetime=False, use_builtin_types=False,
                 *, headers=(), context=None):
        # establish a "logical" server connection

        # get the url
        p = urllib.parse.urlsplit(uri)
        if p.scheme not in ("http", "https"):
            raise OSError("unsupported XML-RPC protocol")
        self.__host = p.netloc
        self.__handler = urllib.parse.urlunsplit(["", "", *p[2:]])
        if not self.__handler:
            self.__handler = "/RPC2"

        if transport is None:
            if p.scheme == "https":
                handler = SafeTransport
                extra_kwargs = {"context": context}
            else:
                handler = Transport
                extra_kwargs = {}
            transport = handler(use_datetime=use_datetime,
                                use_builtin_types=use_builtin_types,
                                headers=headers,
                                **extra_kwargs)
        self.__transport = transport

        self.__encoding = encoding or 'utf-8'
        self.__verbose = verbose
        self.__allow_none = allow_none

    def __close(self):
        self.__transport.close()

    def __request(self, methodname, params):
        # call a method on the remote server

        request = dumps(params, methodname, encoding=self.__encoding,
                        allow_none=self.__allow_none).encode(self.__encoding, 'xmlcharrefreplace')

        response = self.__transport.request(
            self.__host,
            self.__handler,
            request,
            verbose=self.__verbose
            )

        if len(response) == 1:
            response = response[0]

        return response

    def __repr__(self):
        return (
            "<%s for %s%s>" %
            (self.__class__.__name__, self.__host, self.__handler)
            )

    def __getattr__(self, name):
        # magic method dispatcher
        return _Method(self.__request, name)

    # note: to call a remote object with a non-standard name, use
    # result getattr(server, "strange-python-name")(args)

    def __call__(self, attr):
        """A workaround to get special attributes on the ServerProxy
           without interfering with the magic __getattr__
        """
        if attr == "close":
            return self.__close
        elif attr == "transport":
            return self.__transport
        raise AttributeError("Attribute %r not found" % (attr,))

    def __enter__(self):
        return self

    def __exit__(self, *args):
        self.__close()

# compatibility

Server = ServerProxy

# --------------------------------------------------------------------
# test code

if __name__ == "__main__":

    # simple test program (from the XML-RPC specification)

    # local server, available from Lib/xmlrpc/server.py
    server = ServerProxy("http://localhost:8000")

    try:
        print(server.currentTime.getCurrentTime())
    except Error as v:
        print("ERROR", v)

    multi = MultiCall(server)
    multi.getData()
    multi.pow(2,9)
    multi.add(1,2)
    try:
        for response in multi():
            print(response)
    except Error as v:
        print("ERROR", v)
```
