## Supplementary software v0.2.1 for "Virtual control arms for paediatric myopia trials: external validation of axial-elongation models": server.py

```
r"""XML-RPC Servers.

This module can be used to create simple XML-RPC servers
by creating a server and either installing functions, a
class instance, or by extending the SimpleXMLRPCServer
class.

It can also be used to handle XML-RPC requests in a CGI
environment using CGIXMLRPCRequestHandler.

The Doc* classes can be used to create XML-RPC servers that
serve pydoc-style documentation in response to HTTP
GET requests. This documentation is dynamically generated
based on the functions and methods registered with the
server.

A list of possible usage patterns follows:

1. Install functions:

server = SimpleXMLRPCServer(("localhost", 8000))
server.register_function(pow)
server.register_function(lambda x,y: x+y, 'add')
server.serve_forever()

2. Install an instance:

class MyFuncs:
    def __init__(self):
        # make all of the sys functions available through sys.func_name
        import sys
        self.sys = sys
    def _listMethods(self):
        # implement this method so that system.listMethods
        # knows to advertise the sys methods
        return list_public_methods(self) + \
                ['sys.' + method for method in list_public_methods(self.sys)]
    def pow(self, x, y): return pow(x, y)
    def add(self, x, y) : return x + y

server = SimpleXMLRPCServer(("localhost", 8000))
server.register_introspection_functions()
server.register_instance(MyFuncs())
server.serve_forever()

3. Install an instance with custom dispatch method:

class Math:
    def _listMethods(self):
        # this method must be present for system.listMethods
        # to work
        return ['add', 'pow']
    def _methodHelp(self, method):
        # this method must be present for system.methodHelp
        # to work
        if method == 'add':
            return "add(2,3) => 5"
        elif method == 'pow':
            return "pow(x, y[, z]) => number"
        else:
            # By convention, return empty
            # string if no help is available
            return ""
    def _dispatch(self, method, params):
        if method == 'pow':
            return pow(*params)
        elif method == 'add':
            return params[0] + params[1]
        else:
            raise ValueError('bad method')

server = SimpleXMLRPCServer(("localhost", 8000))
server.register_introspection_functions()
server.register_instance(Math())
server.serve_forever()

4. Subclass SimpleXMLRPCServer:

class MathServer(SimpleXMLRPCServer):
    def _dispatch(self, method, params):
        try:
            # We are forcing the 'export_' prefix on methods that are
            # callable through XML-RPC to prevent potential security
            # problems
            func = getattr(self, 'export_' + method)
        except AttributeError:
            raise Exception('method "%s" is not supported' % method)
        else:
            return func(*params)

    def export_add(self, x, y):
        return x + y

server = MathServer(("localhost", 8000))
server.serve_forever()

5. CGI script:

server = CGIXMLRPCRequestHandler()
server.register_function(pow)
server.handle_request()
"""

# Written by Brian Quinlan (brian@sweetapp.com).
# Based on code written by Fredrik Lundh.

from xmlrpc.client import Fault, dumps, loads, gzip_encode, gzip_decode
from http.server import BaseHTTPRequestHandler
from functools import partial
from inspect import signature
import html
import http.server
import socketserver
import sys
import os
import re
import pydoc
import traceback
try:
    import fcntl
except ImportError:
    fcntl = None

def resolve_dotted_attribute(obj, attr, allow_dotted_names=True):
    """resolve_dotted_attribute(a, 'b.c.d') => a.b.c.d

    Resolves a dotted attribute name to an object.  Raises
    an AttributeError if any attribute in the chain starts with a '_'.

    If the optional allow_dotted_names argument is false, dots are not
    supported and this function operates similar to getattr(obj, attr).
    """

    if allow_dotted_names:
        attrs = attr.split('.')
    else:
        attrs = [attr]

    for i in attrs:
        if i.startswith('_'):
            raise AttributeError(
                'attempt to access private attribute "%s"' % i
                )
        else:
            obj = getattr(obj,i)
    return obj

def list_public_methods(obj):
    """Returns a list of attribute strings, found in the specified
    object, which represent callable attributes"""

    return [member for member in dir(obj)
                if not member.startswith('_') and
                    callable(getattr(obj, member))]

class SimpleXMLRPCDispatcher:
    """Mix-in class that dispatches XML-RPC requests.

    This class is used to register XML-RPC method handlers
    and then to dispatch them. This class doesn't need to be
    instanced directly when used by SimpleXMLRPCServer but it
    can be instanced when used by the MultiPathXMLRPCServer
    """

    def __init__(self, allow_none=False, encoding=None,
                 use_builtin_types=False):
        self.funcs = {}
        self.instance = None
        self.allow_none = allow_none
        self.encoding = encoding or 'utf-8'
        self.use_builtin_types = use_builtin_types

    def register_instance(self, instance, allow_dotted_names=False):
        """Registers an instance to respond to XML-RPC requests.

        Only one instance can be installed at a time.

        If the registered instance has a _dispatch method then that
        method will be called with the name of the XML-RPC method and
        its parameters as a tuple
        e.g. instance._dispatch('add',(2,3))

        If the registered instance does not have a _dispatch method
        then the instance will be searched to find a matching method
        and, if found, will be called. Methods beginning with an '_'
        are considered private and will not be called by
        SimpleXMLRPCServer.

        If a registered function matches an XML-RPC request, then it
        will be called instead of the registered instance.

        If the optional allow_dotted_names argument is true and the
        instance does not have a _dispatch method, method names
        containing dots are supported and resolved, as long as none of
        the name segments start with an '_'.

            *** SECURITY WARNING: ***

            Enabling the allow_dotted_names options allows intruders
            to access your module's global variables and may allow
            intruders to execute arbitrary code on your machine.  Only
            use this option on a secure, closed network.

        """

        self.instance = instance
        self.allow_dotted_names = allow_dotted_names

    def register_function(self, function=None, name=None):
        """Registers a function to respond to XML-RPC requests.

        The optional name argument can be used to set a Unicode name
        for the function.
        """
        # decorator factory
        if function is None:
            return partial(self.register_function, name=name)

        if name is None:
            name = function.__name__
        self.funcs[name] = function

        return function

    def register_introspection_functions(self):
        """Registers the XML-RPC introspection methods in the system
        namespace.

        see http://xmlrpc.usefulinc.com/doc/reserved.html
        """

        self.funcs.update({'system.listMethods' : self.system_listMethods,
                      'system.methodSignature' : self.system_methodSignature,
                      'system.methodHelp' : self.system_methodHelp})

    def register_multicall_functions(self):
        """Registers the XML-RPC multicall method in the system
        namespace.

        see http://www.xmlrpc.com/discuss/msgReader$1208"""

        self.funcs.update({'system.multicall' : self.system_multicall})

    def _marshaled_dispatch(self, data, dispatch_method = None, path = None):
        """Dispatches an XML-RPC method from marshalled (XML) data.

        XML-RPC methods are dispatched from the marshalled (XML) data
        using the _dispatch method and the result is returned as
        marshalled data. For backwards compatibility, a dispatch
        function can be provided as an argument (see comment in
        SimpleXMLRPCRequestHandler.do_POST) but overriding the
        existing method through subclassing is the preferred means
        of changing method dispatch behavior.
        """

        try:
            params, method = loads(data, use_builtin_types=self.use_builtin_types)

            # generate response
            if dispatch_method is not None:
                response = dispatch_method(method, params)
            else:
                response = self._dispatch(method, params)
            # wrap response in a singleton tuple
            response = (response,)
            response = dumps(response, methodresponse=1,
                             allow_none=self.allow_none, encoding=self.encoding)
        except Fault as fault:
            response = dumps(fault, allow_none=self.allow_none,
                             encoding=self.encoding)
        except BaseException as exc:
            response = dumps(
                Fault(1, "%s:%s" % (type(exc), exc)),
                encoding=self.encoding, allow_none=self.allow_none,
                )

        return response.encode(self.encoding, 'xmlcharrefreplace')

    def system_listMethods(self):
        """system.listMethods() => ['add', 'subtract', 'multiple']

        Returns a list of the methods supported by the server."""

        methods = set(self.funcs.keys())
        if self.instance is not None:
            # Instance can implement _listMethod to return a list of
            # methods
            if hasattr(self.instance, '_listMethods'):
                methods |= set(self.instance._listMethods())
            # if the instance has a _dispatch method then we
            # don't have enough information to provide a list
            # of methods
            elif not hasattr(self.instance, '_dispatch'):
                methods |= set(list_public_methods(self.instance))
        return sorted(methods)

    def system_methodSignature(self, method_name):
        """system.methodSignature('add') => [double, int, int]

        Returns a list describing the signature of the method. In the
        above example, the add method takes two integers as arguments
        and returns a double result.

        This server does NOT support system.methodSignature."""

        # See http://xmlrpc.usefulinc.com/doc/sysmethodsig.html

        return 'signatures not supported'

    def system_methodHelp(self, method_name):
        """system.methodHelp('add') => "Adds two integers together"

        Returns a string containing documentation for the specified method."""

        method = None
        if method_name in self.funcs:
            method = self.funcs[method_name]
        elif self.instance is not None:
            # Instance can implement _methodHelp to return help for a method
            if hasattr(self.instance, '_methodHelp'):
                return self.instance._methodHelp(method_name)
            # if the instance has a _dispatch method then we
            # don't have enough information to provide help
            elif not hasattr(self.instance, '_dispatch'):
                try:
                    method = resolve_dotted_attribute(
                                self.instance,
                                method_name,
                                self.allow_dotted_names
                                )
                except AttributeError:
                    pass

        # Note that we aren't checking that the method actually
        # be a callable object of some kind
        if method is None:
            return ""
        else:
            return pydoc.getdoc(method)

    def system_multicall(self, call_list):
        """system.multicall([{'methodName': 'add', 'params': [2, 2]}, ...]) => \
[[4], ...]

        Allows the caller to package multiple XML-RPC calls into a single
        request.

        See http://www.xmlrpc.com/discuss/msgReader$1208
        """

        results = []
        for call in call_list:
            method_name = call['methodName']
            params = call['params']

            try:
                # XXX A marshalling error in any response will fail the entire
                # multicall. If someone cares they should fix this.
                results.append([self._dispatch(method_name, params)])
            except Fault as fault:
                results.append(
                    {'faultCode' : fault.faultCode,
                     'faultString' : fault.faultString}
                    )
            except BaseException as exc:
                results.append(
                    {'faultCode' : 1,
                     'faultString' : "%s:%s" % (type(exc), exc)}
                    )
        return results

    def _dispatch(self, method, params):
        """Dispatches the XML-RPC method.

        XML-RPC calls are forwarded to a registered function that
        matches the called XML-RPC method name. If no such function
        exists then the call is forwarded to the registered instance,
        if available.

        If the registered instance has a _dispatch method then that
        method will be called with the name of the XML-RPC method and
        its parameters as a tuple
        e.g. instance._dispatch('add',(2,3))

        If the registered instance does not have a _dispatch method
        then the instance will be searched to find a matching method
        and, if found, will be called.

        Methods beginning with an '_' are considered private and will
        not be called.
        """

        try:
            # call the matching registered function
            func = self.funcs[method]
        except KeyError:
            pass
        else:
            if func is not None:
                return func(*params)
            raise Exception('method "%s" is not supported' % method)

        if self.instance is not None:
            if hasattr(self.instance, '_dispatch'):
                # call the `_dispatch` method on the instance
                return self.instance._dispatch(method, params)

            # call the instance's method directly
            try:
                func = resolve_dotted_attribute(
                    self.instance,
                    method,
                    self.allow_dotted_names
                )
            except AttributeError:
                pass
            else:
                if func is not None:
                    return func(*params)

        raise Exception('method "%s" is not supported' % method)

class SimpleXMLRPCRequestHandler(BaseHTTPRequestHandler):
    """Simple XML-RPC request handler class.

    Handles all HTTP POST requests and attempts to decode them as
    XML-RPC requests.
    """

    # Class attribute listing the accessible path components;
    # paths not on this list will result in a 404 error.
    rpc_paths = ('/', '/RPC2', '/pydoc.css')

    #if not None, encode responses larger than this, if possible
    encode_threshold = 1400 #a common MTU

    #Override form StreamRequestHandler: full buffering of output
    #and no Nagle.
    wbufsize = -1
    disable_nagle_algorithm = True

    # a re to match a gzip Accept-Encoding
    aepattern = re.compile(r"""
                            \s* ([^\s;]+) \s*            #content-coding
                            (;\s* q \s*=\s* ([0-9\.]+))? #q
                            """, re.VERBOSE | re.IGNORECASE)

    def accept_encodings(self):
        r = {}
        ae = self.headers.get("Accept-Encoding", "")
        for e in ae.split(","):
            match = self.aepattern.match(e)
            if match:
                v = match.group(3)
                v = float(v) if v else 1.0
                r[match.group(1)] = v
        return r

    def is_rpc_path_valid(self):
        if self.rpc_paths:
            return self.path in self.rpc_paths
        else:
            # If .rpc_paths is empty, just assume all paths are legal
            return True

    def do_POST(self):
        """Handles the HTTP POST request.

        Attempts to interpret all HTTP POST requests as XML-RPC calls,
        which are forwarded to the server's _dispatch method for handling.
        """

        # Check that the path is legal
        if not self.is_rpc_path_valid():
            self.report_404()
            return

        try:
            # Get arguments by reading body of request.
            # We read this in chunks to avoid straining
            # socket.read(); around the 10 or 15Mb mark, some platforms
            # begin to have problems (bug #792570).
            max_chunk_size = 10*1024*1024
            size_remaining = int(self.headers["content-length"])
            L = []
            while size_remaining:
                chunk_size = min(size_remaining, max_chunk_size)
                chunk = self.rfile.read(chunk_size)
                if not chunk:
                    break
                L.append(chunk)
                size_remaining -= len(L[-1])
            data = b''.join(L)

            data = self.decode_request_content(data)
            if data is None:
                return #response has been sent

            # In previous versions of SimpleXMLRPCServer, _dispatch
            # could be overridden in this class, instead of in
            # SimpleXMLRPCDispatcher. To maintain backwards compatibility,
            # check to see if a subclass implements _dispatch and dispatch
            # using that method if present.
            response = self.server._marshaled_dispatch(
                    data, getattr(self, '_dispatch', None), self.path
                )
        except Exception as e: # This should only happen if the module is buggy
            # internal error, report as HTTP server error
            self.send_response(500)

            # Send information about the exception if requested
            if hasattr(self.server, '_send_traceback_header') and \
                    self.server._send_traceback_header:
                self.send_header("X-exception", str(e))
                trace = traceback.format_exc()
                trace = str(trace.encode('ASCII', 'backslashreplace'), 'ASCII')
                self.send_header("X-traceback", trace)

            self.send_header("Content-length", "0")
            self.end_headers()
        else:
            self.send_response(200)
            self.send_header("Content-type", "text/xml")
            if self.encode_threshold is not None:
                if len(response) > self.encode_threshold:
                    q = self.accept_encodings().get("gzip", 0)
                    if q:
                        try:
                            response = gzip_encode(response)
                            self.send_header("Content-Encoding", "gzip")
                        except NotImplementedError:
                            pass
            self.send_header("Content-length", str(len(response)))
            self.end_headers()
            self.wfile.write(response)

    def decode_request_content(self, data):
        #support gzip encoding of request
        encoding = self.headers.get("content-encoding", "identity").lower()
        if encoding == "identity":
            return data
        if encoding == "gzip":
            try:
                return gzip_decode(data)
            except NotImplementedError:
                self.send_response(501, "encoding %r not supported" % encoding)
            except ValueError:
                self.send_response(400, "error decoding gzip content")
        else:
            self.send_response(501, "encoding %r not supported" % encoding)
        self.send_header("Content-length", "0")
        self.end_headers()

    def report_404 (self):
            # Report a 404 error
        self.send_response(404)
        response = b'No such page'
        self.send_header("Content-type", "text/plain")
        self.send_header("Content-length", str(len(response)))
        self.end_headers()
        self.wfile.write(response)

    def log_request(self, code='-', size='-'):
        """Selectively log an accepted request."""

        if self.server.logRequests:
            BaseHTTPRequestHandler.log_request(self, code, size)

class SimpleXMLRPCServer(socketserver.TCPServer,
                         SimpleXMLRPCDispatcher):
    """Simple XML-RPC server.

    Simple XML-RPC server that allows functions and a single instance
    to be installed to handle requests. The default implementation
    attempts to dispatch XML-RPC calls to the functions or instance
    installed in the server. Override the _dispatch method inherited
    from SimpleXMLRPCDispatcher to change this behavior.
    """

    allow_reuse_address = True

    # Warning: this is for debugging purposes only! Never set this to True in
    # production code, as will be sending out sensitive information (exception
    # and stack trace details) when exceptions are raised inside
    # SimpleXMLRPCRequestHandler.do_POST
    _send_traceback_header = False

    def __init__(self, addr, requestHandler=SimpleXMLRPCRequestHandler,
                 logRequests=True, allow_none=False, encoding=None,
                 bind_and_activate=True, use_builtin_types=False):
        self.logRequests = logRequests

        SimpleXMLRPCDispatcher.__init__(self, allow_none, encoding, use_builtin_types)
        socketserver.TCPServer.__init__(self, addr, requestHandler, bind_and_activate)


class MultiPathXMLRPCServer(SimpleXMLRPCServer):
    """Multipath XML-RPC Server
    This specialization of SimpleXMLRPCServer allows the user to create
    multiple Dispatcher instances and assign them to different
    HTTP request paths.  This makes it possible to run two or more
    'virtual XML-RPC servers' at the same port.
    Make sure that the requestHandler accepts the paths in question.
    """
    def __init__(self, addr, requestHandler=SimpleXMLRPCRequestHandler,
                 logRequests=True, allow_none=False, encoding=None,
                 bind_and_activate=True, use_builtin_types=False):

        SimpleXMLRPCServer.__init__(self, addr, requestHandler, logRequests, allow_none,
                                    encoding, bind_and_activate, use_builtin_types)
        self.dispatchers = {}
        self.allow_none = allow_none
        self.encoding = encoding or 'utf-8'

    def add_dispatcher(self, path, dispatcher):
        self.dispatchers[path] = dispatcher
        return dispatcher

    def get_dispatcher(self, path):
        return self.dispatchers[path]

    def _marshaled_dispatch(self, data, dispatch_method = None, path = None):
        try:
            response = self.dispatchers[path]._marshaled_dispatch(
               data, dispatch_method, path)
        except BaseException as exc:
            # report low level exception back to server
            # (each dispatcher should have handled their own
            # exceptions)
            response = dumps(
                Fault(1, "%s:%s" % (type(exc), exc)),
                encoding=self.encoding, allow_none=self.allow_none)
            response = response.encode(self.encoding, 'xmlcharrefreplace')
        return response

class CGIXMLRPCRequestHandler(SimpleXMLRPCDispatcher):
    """Simple handler for XML-RPC data passed through CGI."""

    def __init__(self, allow_none=False, encoding=None, use_builtin_types=False):
        SimpleXMLRPCDispatcher.__init__(self, allow_none, encoding, use_builtin_types)

    def handle_xmlrpc(self, request_text):
        """Handle a single XML-RPC request"""

        response = self._marshaled_dispatch(request_text)

        print('Content-Type: text/xml')
        print('Content-Length: %d' % len(response))
        print()
        sys.stdout.flush()
        sys.stdout.buffer.write(response)
        sys.stdout.buffer.flush()

    def handle_get(self):
        """Handle a single HTTP GET request.

        Default implementation indicates an error because
        XML-RPC uses the POST method.
        """

        code = 400
        message, explain = BaseHTTPRequestHandler.responses[code]

        response = http.server.DEFAULT_ERROR_MESSAGE % \
            {
             'code' : code,
             'message' : message,
             'explain' : explain
            }
        response = response.encode('utf-8')
        print('Status: %d %s' % (code, message))
        print('Content-Type: %s' % http.server.DEFAULT_ERROR_CONTENT_TYPE)
        print('Content-Length: %d' % len(response))
        print()
        sys.stdout.flush()
        sys.stdout.buffer.write(response)
        sys.stdout.buffer.flush()

    def handle_request(self, request_text=None):
        """Handle a single XML-RPC request passed through a CGI post method.

        If no XML data is given then it is read from stdin. The resulting
        XML-RPC response is printed to stdout along with the correct HTTP
        headers.
        """

        if request_text is None and \
            os.environ.get('REQUEST_METHOD', None) == 'GET':
            self.handle_get()
        else:
            # POST data is normally available through stdin
            try:
                length = int(os.environ.get('CONTENT_LENGTH', None))
            except (ValueError, TypeError):
                length = -1
            if request_text is None:
                request_text = sys.stdin.read(length)

            self.handle_xmlrpc(request_text)


# -----------------------------------------------------------------------------
# Self documenting XML-RPC Server.

class ServerHTMLDoc(pydoc.HTMLDoc):
    """Class used to generate pydoc HTML document for a server"""

    def markup(self, text, escape=None, funcs={}, classes={}, methods={}):
        """Mark up some plain text, given a context of symbols to look for.
        Each context dictionary maps object names to anchor names."""
        escape = escape or self.escape
        results = []
        here = 0

        # XXX Note that this regular expression does not allow for the
        # hyperlinking of arbitrary strings being used as method
        # names. Only methods with names consisting of word characters
        # and '.'s are hyperlinked.
        pattern = re.compile(r'\b((http|https|ftp)://\S+[\w/]|'
                                r'RFC[- ]?(\d+)|'
                                r'PEP[- ]?(\d+)|'
                                r'(self\.)?((?:\w|\.)+))\b')
        while match := pattern.search(text, here):
            start, end = match.span()
            results.append(escape(text[here:start]))

            all, scheme, rfc, pep, selfdot, name = match.groups()
            if scheme:
                url = escape(all).replace('"', '&quot;')
                results.append('<a href="%s">%s</a>' % (url, url))
            elif rfc:
                url = 'https://www.rfc-editor.org/rfc/rfc%d.txt' % int(rfc)
                results.append('<a href="%s">%s</a>' % (url, escape(all)))
            elif pep:
                url = 'https://peps.python.org/pep-%04d/' % int(pep)
                results.append('<a href="%s">%s</a>' % (url, escape(all)))
            elif text[end:end+1] == '(':
                results.append(self.namelink(name, methods, funcs, classes))
            elif selfdot:
                results.append('self.<strong>%s</strong>' % name)
            else:
                results.append(self.namelink(name, classes))
            here = end
        results.append(escape(text[here:]))
        return ''.join(results)

    def docroutine(self, object, name, mod=None,
                   funcs={}, classes={}, methods={}, cl=None):
        """Produce HTML documentation for a function or method object."""

        anchor = (cl and cl.__name__ or '') + '-' + name
        note = ''

        title = '<a name="%s"><strong>%s</strong></a>' % (
            self.escape(anchor), self.escape(name))

        if callable(object):
            argspec = str(signature(object))
        else:
            argspec = '(...)'

        if isinstance(object, tuple):
            argspec = object[0] or argspec
            docstring = object[1] or ""
        else:
            docstring = pydoc.getdoc(object)

        decl = title + argspec + (note and self.grey(
               '<font face="helvetica, arial">%s</font>' % note))

        doc = self.markup(
            docstring, self.preformat, funcs, classes, methods)
        doc = doc and '<dd><tt>%s</tt></dd>' % doc
        return '<dl><dt>%s</dt>%s</dl>\n' % (decl, doc)

    def docserver(self, server_name, package_documentation, methods):
        """Produce HTML documentation for an XML-RPC server."""

        fdict = {}
        for key, value in methods.items():
            fdict[key] = '#-' + key
            fdict[value] = fdict[key]

        server_name = self.escape(server_name)
        head = '<big><big><strong>%s</strong></big></big>' % server_name
        result = self.heading(head)

        doc = self.markup(package_documentation, self.preformat, fdict)
        doc = doc and '<tt>%s</tt>' % doc
        result = result + '<p>%s</p>\n' % doc

        contents = []
        method_items = sorted(methods.items())
        for key, value in method_items:
            contents.append(self.docroutine(value, key, funcs=fdict))
        result = result + self.bigsection(
            'Methods', 'functions', ''.join(contents))

        return result


    def page(self, title, contents):
        """Format an HTML page."""
        css_path = "/pydoc.css"
        css_link = (
            '<link rel="stylesheet" type="text/css" href="%s">' %
            css_path)
        return '''\
<!DOCTYPE>
<html lang="en">
<head>
<meta charset="utf-8">
<title>Python: %s</title>
%s</head><body>%s</body></html>''' % (title, css_link, contents)

class XMLRPCDocGenerator:
    """Generates documentation for an XML-RPC server.

    This class is designed as mix-in and should not
    be constructed directly.
    """

    def __init__(self):
        # setup variables used for HTML documentation
        self.server_name = 'XML-RPC Server Documentation'
        self.server_documentation = \
            "This server exports the following methods through the XML-RPC "\
            "protocol."
        self.server_title = 'XML-RPC Server Documentation'

    def set_server_title(self, server_title):
        """Set the HTML title of the generated server documentation"""

        self.server_title = server_title

    def set_server_name(self, server_name):
        """Set the name of the generated HTML server documentation"""

        self.server_name = server_name

    def set_server_documentation(self, server_documentation):
        """Set the documentation string for the entire server."""

        self.server_documentation = server_documentation

    def generate_html_documentation(self):
        """generate_html_documentation() => html documentation for the server

        Generates HTML documentation for the server using introspection for
        installed functions and instances that do not implement the
        _dispatch method. Alternatively, instances can choose to implement
        the _get_method_argstring(method_name) method to provide the
        argument string used in the documentation and the
        _methodHelp(method_name) method to provide the help text used
        in the documentation."""

        methods = {}

        for method_name in self.system_listMethods():
            if method_name in self.funcs:
                method = self.funcs[method_name]
            elif self.instance is not None:
                method_info = [None, None] # argspec, documentation
                if hasattr(self.instance, '_get_method_argstring'):
                    method_info[0] = self.instance._get_method_argstring(method_name)
                if hasattr(self.instance, '_methodHelp'):
                    method_info[1] = self.instance._methodHelp(method_name)

                method_info = tuple(method_info)
                if method_info != (None, None):
                    method = method_info
                elif not hasattr(self.instance, '_dispatch'):
                    try:
                        method = resolve_dotted_attribute(
                                    self.instance,
                                    method_name
                                    )
                    except AttributeError:
                        method = method_info
                else:
                    method = method_info
            else:
                assert 0, "Could not find method in self.functions and no "\
                          "instance installed"

            methods[method_name] = method

        documenter = ServerHTMLDoc()
        documentation = documenter.docserver(
                                self.server_name,
                                self.server_documentation,
                                methods
                            )

        return documenter.page(html.escape(self.server_title), documentation)

class DocXMLRPCRequestHandler(SimpleXMLRPCRequestHandler):
    """XML-RPC and documentation request handler class.

    Handles all HTTP POST requests and attempts to decode them as
    XML-RPC requests.

    Handles all HTTP GET requests and interprets them as requests
    for documentation.
    """

    def _get_css(self, url):
        path_here = os.path.dirname(os.path.realpath(__file__))
        css_path = os.path.join(path_here, "..", "pydoc_data", "_pydoc.css")
        with open(css_path, mode="rb") as fp:
            return fp.read()

    def do_GET(self):
        """Handles the HTTP GET request.

        Interpret all HTTP GET requests as requests for server
        documentation.
        """
        # Check that the path is legal
        if not self.is_rpc_path_valid():
            self.report_404()
            return

        if self.path.endswith('.css'):
            content_type = 'text/css'
            response = self._get_css(self.path)
        else:
            content_type = 'text/html'
            response = self.server.generate_html_documentation().encode('utf-8')

        self.send_response(200)
        self.send_header('Content-Type', '%s; charset=UTF-8' % content_type)
        self.send_header("Content-length", str(len(response)))
        self.end_headers()
        self.wfile.write(response)

class DocXMLRPCServer(  SimpleXMLRPCServer,
                        XMLRPCDocGenerator):
    """XML-RPC and HTML documentation server.

    Adds the ability to serve server documentation to the capabilities
    of SimpleXMLRPCServer.
    """

    def __init__(self, addr, requestHandler=DocXMLRPCRequestHandler,
                 logRequests=True, allow_none=False, encoding=None,
                 bind_and_activate=True, use_builtin_types=False):
        SimpleXMLRPCServer.__init__(self, addr, requestHandler, logRequests,
                                    allow_none, encoding, bind_and_activate,
                                    use_builtin_types)
        XMLRPCDocGenerator.__init__(self)

class DocCGIXMLRPCRequestHandler(   CGIXMLRPCRequestHandler,
                                    XMLRPCDocGenerator):
    """Handler for XML-RPC data and documentation requests passed through
    CGI"""

    def handle_get(self):
        """Handles the HTTP GET request.

        Interpret all HTTP GET requests as requests for server
        documentation.
        """

        response = self.generate_html_documentation().encode('utf-8')

        print('Content-Type: text/html')
        print('Content-Length: %d' % len(response))
        print()
        sys.stdout.flush()
        sys.stdout.buffer.write(response)
        sys.stdout.buffer.flush()

    def __init__(self):
        CGIXMLRPCRequestHandler.__init__(self)
        XMLRPCDocGenerator.__init__(self)


if __name__ == '__main__':
    import datetime

    class ExampleService:
        def getData(self):
            return '42'

        class currentTime:
            @staticmethod
            def getCurrentTime():
                return datetime.datetime.now()

    with SimpleXMLRPCServer(("localhost", 8000)) as server:
        server.register_function(pow)
        server.register_function(lambda x,y: x+y, 'add')
        server.register_instance(ExampleService(), allow_dotted_names=True)
        server.register_multicall_functions()
        print('Serving XML-RPC on localhost port 8000')
        print('It is advisable to run this example server within a secure, closed network.')
        try:
            server.serve_forever()
        except KeyboardInterrupt:
            print("\nKeyboard interrupt received, exiting.")
            sys.exit(0)
```
