## Supplementary software v0.2.1 for "Virtual control arms for paediatric myopia trials: external validation of axial-elongation models": zipapp.py

```
import contextlib
import os
import pathlib
import shutil
import stat
import sys
import zipfile

__all__ = ['ZipAppError', 'create_archive', 'get_interpreter']


# The __main__.py used if the users specifies "-m module:fn".
# Note that this will always be written as UTF-8 (module and
# function names can be non-ASCII in Python 3).
# We add a coding cookie even though UTF-8 is the default in Python 3
# because the resulting archive may be intended to be run under Python 2.
MAIN_TEMPLATE = """\
# -*- coding: utf-8 -*-
import {module}
{module}.{fn}()
"""


# The Windows launcher defaults to UTF-8 when parsing shebang lines if the
# file has no BOM. So use UTF-8 on Windows.
# On Unix, use the filesystem encoding.
if sys.platform.startswith('win'):
    shebang_encoding = 'utf-8'
else:
    shebang_encoding = sys.getfilesystemencoding()


class ZipAppError(ValueError):
    pass


@contextlib.contextmanager
def _maybe_open(archive, mode):
    if isinstance(archive, (str, os.PathLike)):
        with open(archive, mode) as f:
            yield f
    else:
        yield archive


def _write_file_prefix(f, interpreter):
    """Write a shebang line."""
    if interpreter:
        shebang = b'#!' + interpreter.encode(shebang_encoding) + b'\n'
        f.write(shebang)


def _copy_archive(archive, new_archive, interpreter=None):
    """Copy an application archive, modifying the shebang line."""
    with _maybe_open(archive, 'rb') as src:
        # Skip the shebang line from the source.
        # Read 2 bytes of the source and check if they are #!.
        first_2 = src.read(2)
        if first_2 == b'#!':
            # Discard the initial 2 bytes and the rest of the shebang line.
            first_2 = b''
            src.readline()

        with _maybe_open(new_archive, 'wb') as dst:
            _write_file_prefix(dst, interpreter)
            # If there was no shebang, "first_2" contains the first 2 bytes
            # of the source file, so write them before copying the rest
            # of the file.
            dst.write(first_2)
            shutil.copyfileobj(src, dst)

    if interpreter and isinstance(new_archive, str):
        os.chmod(new_archive, os.stat(new_archive).st_mode | stat.S_IEXEC)


def create_archive(source, target=None, interpreter=None, main=None,
                   filter=None, compressed=False):
    """Create an application archive from SOURCE.

    The SOURCE can be the name of a directory, or a filename or a file-like
    object referring to an existing archive.

    The content of SOURCE is packed into an application archive in TARGET,
    which can be a filename or a file-like object.  If SOURCE is a directory,
    TARGET can be omitted and will default to the name of SOURCE with .pyz
    appended.

    The created application archive will have a shebang line specifying
    that it should run with INTERPRETER (there will be no shebang line if
    INTERPRETER is None), and a __main__.py which runs MAIN (if MAIN is
    not specified, an existing __main__.py will be used).  It is an error
    to specify MAIN for anything other than a directory source with no
    __main__.py, and it is an error to omit MAIN if the directory has no
    __main__.py.
    """
    # Are we copying an existing archive?
    source_is_file = False
    if hasattr(source, 'read') and hasattr(source, 'readline'):
        source_is_file = True
    else:
        source = pathlib.Path(source)
        if source.is_file():
            source_is_file = True

    if source_is_file:
        _copy_archive(source, target, interpreter)
        return

    # We are creating a new archive from a directory.
    if not source.exists():
        raise ZipAppError("Source does not exist")
    has_main = (source / '__main__.py').is_file()
    if main and has_main:
        raise ZipAppError(
            "Cannot specify entry point if the source has __main__.py")
    if not (main or has_main):
        raise ZipAppError("Archive has no entry point")

    main_py = None
    if main:
        # Check that main has the right format.
        mod, sep, fn = main.partition(':')
        mod_ok = all(part.isidentifier() for part in mod.split('.'))
        fn_ok = all(part.isidentifier() for part in fn.split('.'))
        if not (sep == ':' and mod_ok and fn_ok):
            raise ZipAppError("Invalid entry point: " + main)
        main_py = MAIN_TEMPLATE.format(module=mod, fn=fn)

    if target is None:
        target = source.with_suffix('.pyz')
    elif not hasattr(target, 'write'):
        target = pathlib.Path(target)

    with _maybe_open(target, 'wb') as fd:
        _write_file_prefix(fd, interpreter)
        compression = (zipfile.ZIP_DEFLATED if compressed else
                       zipfile.ZIP_STORED)
        with zipfile.ZipFile(fd, 'w', compression=compression) as z:
            for child in sorted(source.rglob('*')):
                arcname = child.relative_to(source)
                if filter is None or filter(arcname) and child.resolve() != arcname.resolve():
                    z.write(child, arcname.as_posix())
            if main_py:
                z.writestr('__main__.py', main_py.encode('utf-8'))

    if interpreter and not hasattr(target, 'write'):
        target.chmod(target.stat().st_mode | stat.S_IEXEC)


def get_interpreter(archive):
    with _maybe_open(archive, 'rb') as f:
        if f.read(2) == b'#!':
            return f.readline().strip().decode(shebang_encoding)


def main(args=None):
    """Run the zipapp command line interface.

    The ARGS parameter lets you specify the argument list directly.
    Omitting ARGS (or setting it to None) works as for argparse, using
    sys.argv[1:] as the argument list.
    """
    import argparse

    parser = argparse.ArgumentParser()
    parser.add_argument('--output', '-o', default=None,
            help="The name of the output archive. "
                 "Required if SOURCE is an archive.")
    parser.add_argument('--python', '-p', default=None,
            help="The name of the Python interpreter to use "
                 "(default: no shebang line).")
    parser.add_argument('--main', '-m', default=None,
            help="The main function of the application "
                 "(default: use an existing __main__.py).")
    parser.add_argument('--compress', '-c', action='store_true',
            help="Compress files with the deflate method. "
                 "Files are stored uncompressed by default.")
    parser.add_argument('--info', default=False, action='store_true',
            help="Display the interpreter from the archive.")
    parser.add_argument('source',
            help="Source directory (or existing archive).")

    args = parser.parse_args(args)

    # Handle `python -m zipapp archive.pyz --info`.
    if args.info:
        if not os.path.isfile(args.source):
            raise SystemExit("Can only get info for an archive file")
        interpreter = get_interpreter(args.source)
        print("Interpreter: {}".format(interpreter or "<none>"))
        sys.exit(0)

    if os.path.isfile(args.source):
        if args.output is None or (os.path.exists(args.output) and
                                   os.path.samefile(args.source, args.output)):
            raise SystemExit("In-place editing of archives is not supported")
        if args.main:
            raise SystemExit("Cannot change the main function when copying")

    create_archive(args.source, args.output,
                   interpreter=args.python, main=args.main,
                   compressed=args.compress)


if __name__ == '__main__':
    main()
```
