## Supplementary software v0.2.1 for "Virtual control arms for paediatric myopia trials: external validation of axial-elongation models": __init__.py

```
"""
Read and write ZIP files.

XXX references to utf-8 need further investigation.
"""
import binascii
import importlib.util
import io
import os
import shutil
import stat
import struct
import sys
import threading
import time

try:
    import zlib # We may need its compression method
    crc32 = zlib.crc32
except ImportError:
    zlib = None
    crc32 = binascii.crc32

try:
    import bz2 # We may need its compression method
except ImportError:
    bz2 = None

try:
    import lzma # We may need its compression method
except ImportError:
    lzma = None

__all__ = ["BadZipFile", "BadZipfile", "error",
           "ZIP_STORED", "ZIP_DEFLATED", "ZIP_BZIP2", "ZIP_LZMA",
           "is_zipfile", "ZipInfo", "ZipFile", "PyZipFile", "LargeZipFile",
           "Path"]

class BadZipFile(Exception):
    pass


class LargeZipFile(Exception):
    """
    Raised when writing a zipfile, the zipfile requires ZIP64 extensions
    and those extensions are disabled.
    """

error = BadZipfile = BadZipFile      # Pre-3.2 compatibility names


ZIP64_LIMIT = (1 << 31) - 1
ZIP_FILECOUNT_LIMIT = (1 << 16) - 1
ZIP_MAX_COMMENT = (1 << 16) - 1

# constants for Zip file compression methods
ZIP_STORED = 0
ZIP_DEFLATED = 8
ZIP_BZIP2 = 12
ZIP_LZMA = 14
# Other ZIP compression methods not supported

DEFAULT_VERSION = 20
ZIP64_VERSION = 45
BZIP2_VERSION = 46
LZMA_VERSION = 63
# we recognize (but not necessarily support) all features up to that version
MAX_EXTRACT_VERSION = 63

# Below are some formats and associated data for reading/writing headers using
# the struct module.  The names and structures of headers/records are those used
# in the PKWARE description of the ZIP file format:
#     http://www.pkware.com/documents/casestudies/APPNOTE.TXT
# (URL valid as of January 2008)

# The "end of central directory" structure, magic number, size, and indices
# (section V.I in the format document)
structEndArchive = b"<4s4H2LH"
stringEndArchive = b"PK\005\006"
sizeEndCentDir = struct.calcsize(structEndArchive)

_ECD_SIGNATURE = 0
_ECD_DISK_NUMBER = 1
_ECD_DISK_START = 2
_ECD_ENTRIES_THIS_DISK = 3
_ECD_ENTRIES_TOTAL = 4
_ECD_SIZE = 5
_ECD_OFFSET = 6
_ECD_COMMENT_SIZE = 7
# These last two indices are not part of the structure as defined in the
# spec, but they are used internally by this module as a convenience
_ECD_COMMENT = 8
_ECD_LOCATION = 9

# The "central directory" structure, magic number, size, and indices
# of entries in the structure (section V.F in the format document)
structCentralDir = "<4s4B4HL2L5H2L"
stringCentralDir = b"PK\001\002"
sizeCentralDir = struct.calcsize(structCentralDir)

# indexes of entries in the central directory structure
_CD_SIGNATURE = 0
_CD_CREATE_VERSION = 1
_CD_CREATE_SYSTEM = 2
_CD_EXTRACT_VERSION = 3
_CD_EXTRACT_SYSTEM = 4
_CD_FLAG_BITS = 5
_CD_COMPRESS_TYPE = 6
_CD_TIME = 7
_CD_DATE = 8
_CD_CRC = 9
_CD_COMPRESSED_SIZE = 10
_CD_UNCOMPRESSED_SIZE = 11
_CD_FILENAME_LENGTH = 12
_CD_EXTRA_FIELD_LENGTH = 13
_CD_COMMENT_LENGTH = 14
_CD_DISK_NUMBER_START = 15
_CD_INTERNAL_FILE_ATTRIBUTES = 16
_CD_EXTERNAL_FILE_ATTRIBUTES = 17
_CD_LOCAL_HEADER_OFFSET = 18

# General purpose bit flags
# Zip Appnote: 4.4.4 general purpose bit flag: (2 bytes)
_MASK_ENCRYPTED = 1 << 0
# Bits 1 and 2 have different meanings depending on the compression used.
_MASK_COMPRESS_OPTION_1 = 1 << 1
# _MASK_COMPRESS_OPTION_2 = 1 << 2
# _MASK_USE_DATA_DESCRIPTOR: If set, crc-32, compressed size and uncompressed
# size are zero in the local header and the real values are written in the data
# descriptor immediately following the compressed data.
_MASK_USE_DATA_DESCRIPTOR = 1 << 3
# Bit 4: Reserved for use with compression method 8, for enhanced deflating.
# _MASK_RESERVED_BIT_4 = 1 << 4
_MASK_COMPRESSED_PATCH = 1 << 5
_MASK_STRONG_ENCRYPTION = 1 << 6
# _MASK_UNUSED_BIT_7 = 1 << 7
# _MASK_UNUSED_BIT_8 = 1 << 8
# _MASK_UNUSED_BIT_9 = 1 << 9
# _MASK_UNUSED_BIT_10 = 1 << 10
_MASK_UTF_FILENAME = 1 << 11
# Bit 12: Reserved by PKWARE for enhanced compression.
# _MASK_RESERVED_BIT_12 = 1 << 12
# _MASK_ENCRYPTED_CENTRAL_DIR = 1 << 13
# Bit 14, 15: Reserved by PKWARE
# _MASK_RESERVED_BIT_14 = 1 << 14
# _MASK_RESERVED_BIT_15 = 1 << 15

# The "local file header" structure, magic number, size, and indices
# (section V.A in the format document)
structFileHeader = "<4s2B4HL2L2H"
stringFileHeader = b"PK\003\004"
sizeFileHeader = struct.calcsize(structFileHeader)

_FH_SIGNATURE = 0
_FH_EXTRACT_VERSION = 1
_FH_EXTRACT_SYSTEM = 2
_FH_GENERAL_PURPOSE_FLAG_BITS = 3
_FH_COMPRESSION_METHOD = 4
_FH_LAST_MOD_TIME = 5
_FH_LAST_MOD_DATE = 6
_FH_CRC = 7
_FH_COMPRESSED_SIZE = 8
_FH_UNCOMPRESSED_SIZE = 9
_FH_FILENAME_LENGTH = 10
_FH_EXTRA_FIELD_LENGTH = 11

# The "Zip64 end of central directory locator" structure, magic number, and size
structEndArchive64Locator = "<4sLQL"
stringEndArchive64Locator = b"PK\x06\x07"
sizeEndCentDir64Locator = struct.calcsize(structEndArchive64Locator)

# The "Zip64 end of central directory" record, magic number, size, and indices
# (section V.G in the format document)
structEndArchive64 = "<4sQ2H2L4Q"
stringEndArchive64 = b"PK\x06\x06"
sizeEndCentDir64 = struct.calcsize(structEndArchive64)

_CD64_SIGNATURE = 0
_CD64_DIRECTORY_RECSIZE = 1
_CD64_CREATE_VERSION = 2
_CD64_EXTRACT_VERSION = 3
_CD64_DISK_NUMBER = 4
_CD64_DISK_NUMBER_START = 5
_CD64_NUMBER_ENTRIES_THIS_DISK = 6
_CD64_NUMBER_ENTRIES_TOTAL = 7
_CD64_DIRECTORY_SIZE = 8
_CD64_OFFSET_START_CENTDIR = 9

_DD_SIGNATURE = 0x08074b50


class _Extra(bytes):
    FIELD_STRUCT = struct.Struct('<HH')

    def __new__(cls, val, id=None):
        return super().__new__(cls, val)

    def __init__(self, val, id=None):
        self.id = id

    @classmethod
    def read_one(cls, raw):
        try:
            xid, xlen = cls.FIELD_STRUCT.unpack(raw[:4])
        except struct.error:
            xid = None
            xlen = 0
        return cls(raw[:4+xlen], xid), raw[4+xlen:]

    @classmethod
    def split(cls, data):
        # use memoryview for zero-copy slices
        rest = memoryview(data)
        while rest:
            extra, rest = _Extra.read_one(rest)
            yield extra

    @classmethod
    def strip(cls, data, xids):
        """Remove Extra fields with specified IDs."""
        return b''.join(
            ex
            for ex in cls.split(data)
            if ex.id not in xids
        )


def _check_zipfile(fp):
    try:
        if _EndRecData(fp):
            return True         # file has correct magic number
    except OSError:
        pass
    return False

def is_zipfile(filename):
    """Quickly see if a file is a ZIP file by checking the magic number.

    The filename argument may be a file or file-like object too.
    """
    result = False
    try:
        if hasattr(filename, "read"):
            result = _check_zipfile(fp=filename)
        else:
            with open(filename, "rb") as fp:
                result = _check_zipfile(fp)
    except OSError:
        pass
    return result

def _EndRecData64(fpin, offset, endrec):
    """
    Read the ZIP64 end-of-archive records and use that to update endrec
    """
    try:
        fpin.seek(offset - sizeEndCentDir64Locator, 2)
    except OSError:
        # If the seek fails, the file is not large enough to contain a ZIP64
        # end-of-archive record, so just return the end record we were given.
        return endrec

    data = fpin.read(sizeEndCentDir64Locator)
    if len(data) != sizeEndCentDir64Locator:
        return endrec
    sig, diskno, reloff, disks = struct.unpack(structEndArchive64Locator, data)
    if sig != stringEndArchive64Locator:
        return endrec

    if diskno != 0 or disks > 1:
        raise BadZipFile("zipfiles that span multiple disks are not supported")

    # Assume no 'zip64 extensible data'
    fpin.seek(offset - sizeEndCentDir64Locator - sizeEndCentDir64, 2)
    data = fpin.read(sizeEndCentDir64)
    if len(data) != sizeEndCentDir64:
        return endrec
    sig, sz, create_version, read_version, disk_num, disk_dir, \
        dircount, dircount2, dirsize, diroffset = \
        struct.unpack(structEndArchive64, data)
    if sig != stringEndArchive64:
        return endrec

    # Update the original endrec using data from the ZIP64 record
    endrec[_ECD_SIGNATURE] = sig
    endrec[_ECD_DISK_NUMBER] = disk_num
    endrec[_ECD_DISK_START] = disk_dir
    endrec[_ECD_ENTRIES_THIS_DISK] = dircount
    endrec[_ECD_ENTRIES_TOTAL] = dircount2
    endrec[_ECD_SIZE] = dirsize
    endrec[_ECD_OFFSET] = diroffset
    return endrec


def _EndRecData(fpin):
    """Return data from the "End of Central Directory" record, or None.

    The data is a list of the nine items in the ZIP "End of central dir"
    record followed by a tenth item, the file seek offset of this record."""

    # Determine file size
    fpin.seek(0, 2)
    filesize = fpin.tell()

    # Check to see if this is ZIP file with no archive comment (the
    # "end of central directory" structure should be the last item in the
    # file if this is the case).
    try:
        fpin.seek(-sizeEndCentDir, 2)
    except OSError:
        return None
    data = fpin.read(sizeEndCentDir)
    if (len(data) == sizeEndCentDir and
        data[0:4] == stringEndArchive and
        data[-2:] == b"\000\000"):
        # the signature is correct and there's no comment, unpack structure
        endrec = struct.unpack(structEndArchive, data)
        endrec=list(endrec)

        # Append a blank comment and record start offset
        endrec.append(b"")
        endrec.append(filesize - sizeEndCentDir)

        # Try to read the "Zip64 end of central directory" structure
        return _EndRecData64(fpin, -sizeEndCentDir, endrec)

    # Either this is not a ZIP file, or it is a ZIP file with an archive
    # comment.  Search the end of the file for the "end of central directory"
    # record signature. The comment is the last item in the ZIP file and may be
    # up to 64K long.  It is assumed that the "end of central directory" magic
    # number does not appear in the comment.
    maxCommentStart = max(filesize - ZIP_MAX_COMMENT - sizeEndCentDir, 0)
    fpin.seek(maxCommentStart, 0)
    data = fpin.read(ZIP_MAX_COMMENT + sizeEndCentDir)
    start = data.rfind(stringEndArchive)
    if start >= 0:
        # found the magic number; attempt to unpack and interpret
        recData = data[start:start+sizeEndCentDir]
        if len(recData) != sizeEndCentDir:
            # Zip file is corrupted.
            return None
        endrec = list(struct.unpack(structEndArchive, recData))
        commentSize = endrec[_ECD_COMMENT_SIZE] #as claimed by the zip file
        comment = data[start+sizeEndCentDir:start+sizeEndCentDir+commentSize]
        endrec.append(comment)
        endrec.append(maxCommentStart + start)

        # Try to read the "Zip64 end of central directory" structure
        return _EndRecData64(fpin, maxCommentStart + start - filesize,
                             endrec)

    # Unable to find a valid end of central directory structure
    return None

def _sanitize_filename(filename):
    """Terminate the file name at the first null byte and
    ensure paths always use forward slashes as the directory separator."""

    # Terminate the file name at the first null byte.  Null bytes in file
    # names are used as tricks by viruses in archives.
    null_byte = filename.find(chr(0))
    if null_byte >= 0:
        filename = filename[0:null_byte]
    # This is used to ensure paths in generated ZIP files always use
    # forward slashes as the directory separator, as required by the
    # ZIP format specification.
    if os.sep != "/" and os.sep in filename:
        filename = filename.replace(os.sep, "/")
    if os.altsep and os.altsep != "/" and os.altsep in filename:
        filename = filename.replace(os.altsep, "/")
    return filename


class ZipInfo:
    """Class with attributes describing each file in the ZIP archive."""

    __slots__ = (
        'orig_filename',
        'filename',
        'date_time',
        'compress_type',
        'compress_level',
        'comment',
        'extra',
        'create_system',
        'create_version',
        'extract_version',
        'reserved',
        'flag_bits',
        'volume',
        'internal_attr',
        'external_attr',
        'header_offset',
        'CRC',
        'compress_size',
        'file_size',
        '_raw_time',
        '_end_offset',
    )

    def __init__(self, filename="NoName", date_time=(1980,1,1,0,0,0)):
        self.orig_filename = filename   # Original file name in archive

        # Terminate the file name at the first null byte and
        # ensure paths always use forward slashes as the directory separator.
        filename = _sanitize_filename(filename)

        self.filename = filename        # Normalized file name
        self.date_time = date_time      # year, month, day, hour, min, sec

        if date_time[0] < 1980:
            raise ValueError('ZIP does not support timestamps before 1980')

        # Standard values:
        self.compress_type = ZIP_STORED # Type of compression for the file
        self.compress_level = None      # Level for the compressor
        self.comment = b""              # Comment for each file
        self.extra = b""                # ZIP extra data
        if sys.platform == 'win32':
            self.create_system = 0          # System which created ZIP archive
        else:
            # Assume everything else is unix-y
            self.create_system = 3          # System which created ZIP archive
        self.create_version = DEFAULT_VERSION  # Version which created ZIP archive
        self.extract_version = DEFAULT_VERSION # Version needed to extract archive
        self.reserved = 0               # Must be zero
        self.flag_bits = 0              # ZIP flag bits
        self.volume = 0                 # Volume number of file header
        self.internal_attr = 0          # Internal attributes
        self.external_attr = 0          # External file attributes
        self.compress_size = 0          # Size of the compressed file
        self.file_size = 0              # Size of the uncompressed file
        self._end_offset = None         # Start of the next local header or central directory
        # Other attributes are set by class ZipFile:
        # header_offset         Byte offset to the file header
        # CRC                   CRC-32 of the uncompressed file

    # Maintain backward compatibility with the old protected attribute name.
    @property
    def _compresslevel(self):
        return self.compress_level

    @_compresslevel.setter
    def _compresslevel(self, value):
        self.compress_level = value

    def __repr__(self):
        result = ['<%s filename=%r' % (self.__class__.__name__, self.filename)]
        if self.compress_type != ZIP_STORED:
            result.append(' compress_type=%s' %
                          compressor_names.get(self.compress_type,
                                               self.compress_type))
        hi = self.external_attr >> 16
        lo = self.external_attr & 0xFFFF
        if hi:
            result.append(' filemode=%r' % stat.filemode(hi))
        if lo:
            result.append(' external_attr=%#x' % lo)
        isdir = self.is_dir()
        if not isdir or self.file_size:
            result.append(' file_size=%r' % self.file_size)
        if ((not isdir or self.compress_size) and
            (self.compress_type != ZIP_STORED or
             self.file_size != self.compress_size)):
            result.append(' compress_size=%r' % self.compress_size)
        result.append('>')
        return ''.join(result)

    def FileHeader(self, zip64=None):
        """Return the per-file header as a bytes object.

        When the optional zip64 arg is None rather than a bool, we will
        decide based upon the file_size and compress_size, if known,
        False otherwise.
        """
        dt = self.date_time
        dosdate = (dt[0] - 1980) << 9 | dt[1] << 5 | dt[2]
        dostime = dt[3] << 11 | dt[4] << 5 | (dt[5] // 2)
        if self.flag_bits & _MASK_USE_DATA_DESCRIPTOR:
            # Set these to zero because we write them after the file data
            CRC = compress_size = file_size = 0
        else:
            CRC = self.CRC
            compress_size = self.compress_size
            file_size = self.file_size

        extra = self.extra

        min_version = 0
        if zip64 is None:
            # We always explicitly pass zip64 within this module.... This
            # remains for anyone using ZipInfo.FileHeader as a public API.
            zip64 = file_size > ZIP64_LIMIT or compress_size > ZIP64_LIMIT
        if zip64:
            fmt = '<HHQQ'
            extra = extra + struct.pack(fmt,
                                        1, struct.calcsize(fmt)-4, file_size, compress_size)
            file_size = 0xffffffff
            compress_size = 0xffffffff
            min_version = ZIP64_VERSION

        if self.compress_type == ZIP_BZIP2:
            min_version = max(BZIP2_VERSION, min_version)
        elif self.compress_type == ZIP_LZMA:
            min_version = max(LZMA_VERSION, min_version)

        self.extract_version = max(min_version, self.extract_version)
        self.create_version = max(min_version, self.create_version)
        filename, flag_bits = self._encodeFilenameFlags()
        header = struct.pack(structFileHeader, stringFileHeader,
                             self.extract_version, self.reserved, flag_bits,
                             self.compress_type, dostime, dosdate, CRC,
                             compress_size, file_size,
                             len(filename), len(extra))
        return header + filename + extra

    def _encodeFilenameFlags(self):
        try:
            return self.filename.encode('ascii'), self.flag_bits
        except UnicodeEncodeError:
            return self.filename.encode('utf-8'), self.flag_bits | _MASK_UTF_FILENAME

    def _decodeExtra(self, filename_crc):
        # Try to decode the extra field.
        extra = self.extra
        unpack = struct.unpack
        while len(extra) >= 4:
            tp, ln = unpack('<HH', extra[:4])
            if ln+4 > len(extra):
                raise BadZipFile("Corrupt extra field %04x (size=%d)" % (tp, ln))
            if tp == 0x0001:
                data = extra[4:ln+4]
                # ZIP64 extension (large files and/or large archives)
                try:
                    if self.file_size in (0xFFFF_FFFF_FFFF_FFFF, 0xFFFF_FFFF):
                        field = "File size"
                        self.file_size, = unpack('<Q', data[:8])
                        data = data[8:]
                    if self.compress_size == 0xFFFF_FFFF:
                        field = "Compress size"
                        self.compress_size, = unpack('<Q', data[:8])
                        data = data[8:]
                    if self.header_offset == 0xFFFF_FFFF:
                        field = "Header offset"
                        self.header_offset, = unpack('<Q', data[:8])
                except struct.error:
                    raise BadZipFile(f"Corrupt zip64 extra field. "
                                     f"{field} not found.") from None
            elif tp == 0x7075:
                data = extra[4:ln+4]
                # Unicode Path Extra Field
                try:
                    up_version, up_name_crc = unpack('<BL', data[:5])
                    if up_version == 1 and up_name_crc == filename_crc:
                        up_unicode_name = data[5:].decode('utf-8')
                        if up_unicode_name:
                            self.filename = _sanitize_filename(up_unicode_name)
                        else:
                            import warnings
                            warnings.warn("Empty unicode path extra field (0x7075)", stacklevel=2)
                except struct.error as e:
                    raise BadZipFile("Corrupt unicode path extra field (0x7075)") from e
                except UnicodeDecodeError as e:
                    raise BadZipFile('Corrupt unicode path extra field (0x7075): invalid utf-8 bytes') from e

            extra = extra[ln+4:]

    @classmethod
    def from_file(cls, filename, arcname=None, *, strict_timestamps=True):
        """Construct an appropriate ZipInfo for a file on the filesystem.

        filename should be the path to a file or directory on the filesystem.

        arcname is the name which it will have within the archive (by default,
        this will be the same as filename, but without a drive letter and with
        leading path separators removed).
        """
        if isinstance(filename, os.PathLike):
            filename = os.fspath(filename)
        st = os.stat(filename)
        isdir = stat.S_ISDIR(st.st_mode)
        mtime = time.localtime(st.st_mtime)
        date_time = mtime[0:6]
        if not strict_timestamps and date_time[0] < 1980:
            date_time = (1980, 1, 1, 0, 0, 0)
        elif not strict_timestamps and date_time[0] > 2107:
            date_time = (2107, 12, 31, 23, 59, 59)
        # Create ZipInfo instance to store file information
        if arcname is None:
            arcname = filename
        arcname = os.path.normpath(os.path.splitdrive(arcname)[1])
        while arcname[0] in (os.sep, os.altsep):
            arcname = arcname[1:]
        if isdir:
            arcname += '/'
        zinfo = cls(arcname, date_time)
        zinfo.external_attr = (st.st_mode & 0xFFFF) << 16  # Unix attributes
        if isdir:
            zinfo.file_size = 0
            zinfo.external_attr |= 0x10  # MS-DOS directory flag
        else:
            zinfo.file_size = st.st_size

        return zinfo

    def is_dir(self):
        """Return True if this archive member is a directory."""
        if self.filename.endswith('/'):
            return True
        # The ZIP format specification requires to use forward slashes
        # as the directory separator, but in practice some ZIP files
        # created on Windows can use backward slashes.  For compatibility
        # with the extraction code which already handles this:
        if os.path.altsep:
            return self.filename.endswith((os.path.sep, os.path.altsep))
        return False


# ZIP encryption uses the CRC32 one-byte primitive for scrambling some
# internal keys. We noticed that a direct implementation is faster than
# relying on binascii.crc32().

_crctable = None
def _gen_crc(crc):
    for j in range(8):
        if crc & 1:
            crc = (crc >> 1) ^ 0xEDB88320
        else:
            crc >>= 1
    return crc

# ZIP supports a password-based form of encryption. Even though known
# plaintext attacks have been found against it, it is still useful
# to be able to get data out of such a file.
#
# Usage:
#     zd = _ZipDecrypter(mypwd)
#     plain_bytes = zd(cypher_bytes)

def _ZipDecrypter(pwd):
    key0 = 305419896
    key1 = 591751049
    key2 = 878082192

    global _crctable
    if _crctable is None:
        _crctable = list(map(_gen_crc, range(256)))
    crctable = _crctable

    def crc32(ch, crc):
        """Compute the CRC32 primitive on one byte."""
        return (crc >> 8) ^ crctable[(crc ^ ch) & 0xFF]

    def update_keys(c):
        nonlocal key0, key1, key2
        key0 = crc32(c, key0)
        key1 = (key1 + (key0 & 0xFF)) & 0xFFFFFFFF
        key1 = (key1 * 134775813 + 1) & 0xFFFFFFFF
        key2 = crc32(key1 >> 24, key2)

    for p in pwd:
        update_keys(p)

    def decrypter(data):
        """Decrypt a bytes object."""
        result = bytearray()
        append = result.append
        for c in data:
            k = key2 | 2
            c ^= ((k * (k^1)) >> 8) & 0xFF
            update_keys(c)
            append(c)
        return bytes(result)

    return decrypter


class LZMACompressor:

    def __init__(self):
        self._comp = None

    def _init(self):
        props = lzma._encode_filter_properties({'id': lzma.FILTER_LZMA1})
        self._comp = lzma.LZMACompressor(lzma.FORMAT_RAW, filters=[
            lzma._decode_filter_properties(lzma.FILTER_LZMA1, props)
        ])
        return struct.pack('<BBH', 9, 4, len(props)) + props

    def compress(self, data):
        if self._comp is None:
            return self._init() + self._comp.compress(data)
        return self._comp.compress(data)

    def flush(self):
        if self._comp is None:
            return self._init() + self._comp.flush()
        return self._comp.flush()


class LZMADecompressor:

    def __init__(self):
        self._decomp = None
        self._unconsumed = b''
        self.eof = False

    def decompress(self, data):
        if self._decomp is None:
            self._unconsumed += data
            if len(self._unconsumed) <= 4:
                return b''
            psize, = struct.unpack('<H', self._unconsumed[2:4])
            if len(self._unconsumed) <= 4 + psize:
                return b''

            self._decomp = lzma.LZMADecompressor(lzma.FORMAT_RAW, filters=[
                lzma._decode_filter_properties(lzma.FILTER_LZMA1,
                                               self._unconsumed[4:4 + psize])
            ])
            data = self._unconsumed[4 + psize:]
            del self._unconsumed

        result = self._decomp.decompress(data)
        self.eof = self._decomp.eof
        return result


compressor_names = {
    0: 'store',
    1: 'shrink',
    2: 'reduce',
    3: 'reduce',
    4: 'reduce',
    5: 'reduce',
    6: 'implode',
    7: 'tokenize',
    8: 'deflate',
    9: 'deflate64',
    10: 'implode',
    12: 'bzip2',
    14: 'lzma',
    18: 'terse',
    19: 'lz77',
    97: 'wavpack',
    98: 'ppmd',
}

def _check_compression(compression):
    if compression == ZIP_STORED:
        pass
    elif compression == ZIP_DEFLATED:
        if not zlib:
            raise RuntimeError(
                "Compression requires the (missing) zlib module")
    elif compression == ZIP_BZIP2:
        if not bz2:
            raise RuntimeError(
                "Compression requires the (missing) bz2 module")
    elif compression == ZIP_LZMA:
        if not lzma:
            raise RuntimeError(
                "Compression requires the (missing) lzma module")
    else:
        raise NotImplementedError("That compression method is not supported")


def _get_compressor(compress_type, compresslevel=None):
    if compress_type == ZIP_DEFLATED:
        if compresslevel is not None:
            return zlib.compressobj(compresslevel, zlib.DEFLATED, -15)
        return zlib.compressobj(zlib.Z_DEFAULT_COMPRESSION, zlib.DEFLATED, -15)
    elif compress_type == ZIP_BZIP2:
        if compresslevel is not None:
            return bz2.BZ2Compressor(compresslevel)
        return bz2.BZ2Compressor()
    # compresslevel is ignored for ZIP_LZMA
    elif compress_type == ZIP_LZMA:
        return LZMACompressor()
    else:
        return None


def _get_decompressor(compress_type):
    _check_compression(compress_type)
    if compress_type == ZIP_STORED:
        return None
    elif compress_type == ZIP_DEFLATED:
        return zlib.decompressobj(-15)
    elif compress_type == ZIP_BZIP2:
        return bz2.BZ2Decompressor()
    elif compress_type == ZIP_LZMA:
        return LZMADecompressor()
    else:
        descr = compressor_names.get(compress_type)
        if descr:
            raise NotImplementedError("compression type %d (%s)" % (compress_type, descr))
        else:
            raise NotImplementedError("compression type %d" % (compress_type,))


class _SharedFile:
    def __init__(self, file, pos, close, lock, writing):
        self._file = file
        self._pos = pos
        self._close = close
        self._lock = lock
        self._writing = writing
        self.seekable = file.seekable

    def tell(self):
        return self._pos

    def seek(self, offset, whence=0):
        with self._lock:
            if self._writing():
                raise ValueError("Can't reposition in the ZIP file while "
                        "there is an open writing handle on it. "
                        "Close the writing handle before trying to read.")
            if whence == os.SEEK_CUR:
                self._file.seek(self._pos + offset)
            else:
                self._file.seek(offset, whence)
            self._pos = self._file.tell()
            return self._pos

    def read(self, n=-1):
        with self._lock:
            if self._writing():
                raise ValueError("Can't read from the ZIP file while there "
                        "is an open writing handle on it. "
                        "Close the writing handle before trying to read.")
            self._file.seek(self._pos)
            data = self._file.read(n)
            self._pos = self._file.tell()
            return data

    def close(self):
        if self._file is not None:
            fileobj = self._file
            self._file = None
            self._close(fileobj)

# Provide the tell method for unseekable stream
class _Tellable:
    def __init__(self, fp):
        self.fp = fp
        self.offset = 0

    def write(self, data):
        n = self.fp.write(data)
        self.offset += n
        return n

    def tell(self):
        return self.offset

    def flush(self):
        self.fp.flush()

    def close(self):
        self.fp.close()


class ZipExtFile(io.BufferedIOBase):
    """File-like object for reading an archive member.
       Is returned by ZipFile.open().
    """

    # Max size supported by decompressor.
    MAX_N = 1 << 31 - 1

    # Read from compressed files in 4k blocks.
    MIN_READ_SIZE = 4096

    # Chunk size to read during seek
    MAX_SEEK_READ = 1 << 24

    def __init__(self, fileobj, mode, zipinfo, pwd=None,
                 close_fileobj=False):
        self._fileobj = fileobj
        self._pwd = pwd
        self._close_fileobj = close_fileobj

        self._compress_type = zipinfo.compress_type
        self._compress_left = zipinfo.compress_size
        self._left = zipinfo.file_size

        self._decompressor = _get_decompressor(self._compress_type)

        self._eof = False
        self._readbuffer = b''
        self._offset = 0

        self.newlines = None

        self.mode = mode
        self.name = zipinfo.filename

        if hasattr(zipinfo, 'CRC'):
            self._expected_crc = zipinfo.CRC
            self._running_crc = crc32(b'')
        else:
            self._expected_crc = None

        self._seekable = False
        try:
            if fileobj.seekable():
                self._orig_compress_start = fileobj.tell()
                self._orig_compress_size = zipinfo.compress_size
                self._orig_file_size = zipinfo.file_size
                self._orig_start_crc = self._running_crc
                self._orig_crc = self._expected_crc
                self._seekable = True
        except AttributeError:
            pass

        self._decrypter = None
        if pwd:
            if zipinfo.flag_bits & _MASK_USE_DATA_DESCRIPTOR:
                # compare against the file type from extended local headers
                check_byte = (zipinfo._raw_time >> 8) & 0xff
            else:
                # compare against the CRC otherwise
                check_byte = (zipinfo.CRC >> 24) & 0xff
            h = self._init_decrypter()
            if h != check_byte:
                raise RuntimeError("Bad password for file %r" % zipinfo.orig_filename)


    def _init_decrypter(self):
        self._decrypter = _ZipDecrypter(self._pwd)
        # The first 12 bytes in the cypher stream is an encryption header
        #  used to strengthen the algorithm. The first 11 bytes are
        #  completely random, while the 12th contains the MSB of the CRC,
        #  or the MSB of the file time depending on the header type
        #  and is used to check the correctness of the password.
        header = self._fileobj.read(12)
        self._compress_left -= 12
        return self._decrypter(header)[11]

    def __repr__(self):
        result = ['<%s.%s' % (self.__class__.__module__,
                              self.__class__.__qualname__)]
        if not self.closed:
            result.append(' name=%r' % (self.name,))
            if self._compress_type != ZIP_STORED:
                result.append(' compress_type=%s' %
                              compressor_names.get(self._compress_type,
                                                   self._compress_type))
        else:
            result.append(' [closed]')
        result.append('>')
        return ''.join(result)

    def readline(self, limit=-1):
        """Read and return a line from the stream.

        If limit is specified, at most limit bytes will be read.
        """

        if limit < 0:
            # Shortcut common case - newline found in buffer.
            i = self._readbuffer.find(b'\n', self._offset) + 1
            if i > 0:
                line = self._readbuffer[self._offset: i]
                self._offset = i
                return line

        return io.BufferedIOBase.readline(self, limit)

    def peek(self, n=1):
        """Returns buffered bytes without advancing the position."""
        if n > len(self._readbuffer) - self._offset:
            chunk = self.read(n)
            if len(chunk) > self._offset:
                self._readbuffer = chunk + self._readbuffer[self._offset:]
                self._offset = 0
            else:
                self._offset -= len(chunk)

        # Return up to 512 bytes to reduce allocation overhead for tight loops.
        return self._readbuffer[self._offset: self._offset + 512]

    def readable(self):
        if self.closed:
            raise ValueError("I/O operation on closed file.")
        return True

    def read(self, n=-1):
        """Read and return up to n bytes.
        If the argument is omitted, None, or negative, data is read and returned until EOF is reached.
        """
        if self.closed:
            raise ValueError("read from closed file.")
        if n is None or n < 0:
            buf = self._readbuffer[self._offset:]
            self._readbuffer = b''
            self._offset = 0
            while not self._eof:
                buf += self._read1(self.MAX_N)
            return buf

        end = n + self._offset
        if end < len(self._readbuffer):
            buf = self._readbuffer[self._offset:end]
            self._offset = end
            return buf

        n = end - len(self._readbuffer)
        buf = self._readbuffer[self._offset:]
        self._readbuffer = b''
        self._offset = 0
        while n > 0 and not self._eof:
            data = self._read1(n)
            if n < len(data):
                self._readbuffer = data
                self._offset = n
                buf += data[:n]
                break
            buf += data
            n -= len(data)
        return buf

    def _update_crc(self, newdata):
        # Update the CRC using the given data.
        if self._expected_crc is None:
            # No need to compute the CRC if we don't have a reference value
            return
        self._running_crc = crc32(newdata, self._running_crc)
        # Check the CRC if we're at the end of the file
        if self._eof and self._running_crc != self._expected_crc:
            raise BadZipFile("Bad CRC-32 for file %r" % self.name)

    def read1(self, n):
        """Read up to n bytes with at most one read() system call."""

        if n is None or n < 0:
            buf = self._readbuffer[self._offset:]
            self._readbuffer = b''
            self._offset = 0
            while not self._eof:
                data = self._read1(self.MAX_N)
                if data:
                    buf += data
                    break
            return buf

        end = n + self._offset
        if end < len(self._readbuffer):
            buf = self._readbuffer[self._offset:end]
            self._offset = end
            return buf

        n = end - len(self._readbuffer)
        buf = self._readbuffer[self._offset:]
        self._readbuffer = b''
        self._offset = 0
        if n > 0:
            while not self._eof:
                data = self._read1(n)
                if n < len(data):
                    self._readbuffer = data
                    self._offset = n
                    buf += data[:n]
                    break
                if data:
                    buf += data
                    break
        return buf

    def _read1(self, n):
        # Read up to n compressed bytes with at most one read() system call,
        # decrypt and decompress them.
        if self._eof or n <= 0:
            return b''

        # Read from file.
        if self._compress_type == ZIP_DEFLATED:
            ## Handle unconsumed data.
            data = self._decompressor.unconsumed_tail
            if n > len(data):
                data += self._read2(n - len(data))
        else:
            data = self._read2(n)

        if self._compress_type == ZIP_STORED:
            self._eof = self._compress_left <= 0
        elif self._compress_type == ZIP_DEFLATED:
            n = max(n, self.MIN_READ_SIZE)
            data = self._decompressor.decompress(data, n)
            self._eof = (self._decompressor.eof or
                         self._compress_left <= 0 and
                         not self._decompressor.unconsumed_tail)
            if self._eof:
                data += self._decompressor.flush()
        else:
            data = self._decompressor.decompress(data)
            self._eof = self._decompressor.eof or self._compress_left <= 0

        data = data[:self._left]
        self._left -= len(data)
        if self._left <= 0:
            self._eof = True
        self._update_crc(data)
        return data

    def _read2(self, n):
        if self._compress_left <= 0:
            return b''

        n = max(n, self.MIN_READ_SIZE)
        n = min(n, self._compress_left)

        data = self._fileobj.read(n)
        self._compress_left -= len(data)
        if not data:
            raise EOFError

        if self._decrypter is not None:
            data = self._decrypter(data)
        return data

    def close(self):
        try:
            if self._close_fileobj:
                self._fileobj.close()
        finally:
            super().close()

    def seekable(self):
        if self.closed:
            raise ValueError("I/O operation on closed file.")
        return self._seekable

    def seek(self, offset, whence=os.SEEK_SET):
        if self.closed:
            raise ValueError("seek on closed file.")
        if not self._seekable:
            raise io.UnsupportedOperation("underlying stream is not seekable")
        curr_pos = self.tell()
        if whence == os.SEEK_SET:
            new_pos = offset
        elif whence == os.SEEK_CUR:
            new_pos = curr_pos + offset
        elif whence == os.SEEK_END:
            new_pos = self._orig_file_size + offset
        else:
            raise ValueError("whence must be os.SEEK_SET (0), "
                             "os.SEEK_CUR (1), or os.SEEK_END (2)")

        if new_pos > self._orig_file_size:
            new_pos = self._orig_file_size

        if new_pos < 0:
            new_pos = 0

        read_offset = new_pos - curr_pos
        buff_offset = read_offset + self._offset

        if buff_offset >= 0 and buff_offset < len(self._readbuffer):
            # Just move the _offset index if the new position is in the _readbuffer
            self._offset = buff_offset
            read_offset = 0
        # Fast seek uncompressed unencrypted file
        elif self._compress_type == ZIP_STORED and self._decrypter is None and read_offset != 0:
            # disable CRC checking after first seeking - it would be invalid
            self._expected_crc = None
            # seek actual file taking already buffered data into account
            read_offset -= len(self._readbuffer) - self._offset
            self._fileobj.seek(read_offset, os.SEEK_CUR)
            self._left -= read_offset
            self._compress_left -= read_offset
            self._eof = self._left <= 0
            read_offset = 0
            # flush read buffer
            self._readbuffer = b''
            self._offset = 0
        elif read_offset < 0:
            # Position is before the current position. Reset the ZipExtFile
            self._fileobj.seek(self._orig_compress_start)
            self._running_crc = self._orig_start_crc
            self._expected_crc = self._orig_crc
            self._compress_left = self._orig_compress_size
            self._left = self._orig_file_size
            self._readbuffer = b''
            self._offset = 0
            self._decompressor = _get_decompressor(self._compress_type)
            self._eof = False
            read_offset = new_pos
            if self._decrypter is not None:
                self._init_decrypter()

        while read_offset > 0:
            read_len = min(self.MAX_SEEK_READ, read_offset)
            self.read(read_len)
            read_offset -= read_len

        return self.tell()

    def tell(self):
        if self.closed:
            raise ValueError("tell on closed file.")
        if not self._seekable:
            raise io.UnsupportedOperation("underlying stream is not seekable")
        filepos = self._orig_file_size - self._left - len(self._readbuffer) + self._offset
        return filepos


class _ZipWriteFile(io.BufferedIOBase):
    def __init__(self, zf, zinfo, zip64):
        self._zinfo = zinfo
        self._zip64 = zip64
        self._zipfile = zf
        self._compressor = _get_compressor(zinfo.compress_type,
                                           zinfo.compress_level)
        self._file_size = 0
        self._compress_size = 0
        self._crc = 0

    @property
    def _fileobj(self):
        return self._zipfile.fp

    @property
    def name(self):
        return self._zinfo.filename

    @property
    def mode(self):
        return 'wb'

    def writable(self):
        return True

    def write(self, data):
        if self.closed:
            raise ValueError('I/O operation on closed file.')

        # Accept any data that supports the buffer protocol
        if isinstance(data, (bytes, bytearray)):
            nbytes = len(data)
        else:
            data = memoryview(data)
            nbytes = data.nbytes
        self._file_size += nbytes

        self._crc = crc32(data, self._crc)
        if self._compressor:
            data = self._compressor.compress(data)
            self._compress_size += len(data)
        self._fileobj.write(data)
        return nbytes

    def close(self):
        if self.closed:
            return
        try:
            super().close()
            # Flush any data from the compressor, and update header info
            if self._compressor:
                buf = self._compressor.flush()
                self._compress_size += len(buf)
                self._fileobj.write(buf)
                self._zinfo.compress_size = self._compress_size
            else:
                self._zinfo.compress_size = self._file_size
            self._zinfo.CRC = self._crc
            self._zinfo.file_size = self._file_size

            if not self._zip64:
                if self._file_size > ZIP64_LIMIT:
                    raise RuntimeError("File size too large, try using force_zip64")
                if self._compress_size > ZIP64_LIMIT:
                    raise RuntimeError("Compressed size too large, try using force_zip64")

            # Write updated header info
            if self._zinfo.flag_bits & _MASK_USE_DATA_DESCRIPTOR:
                # Write CRC and file sizes after the file data
                fmt = '<LLQQ' if self._zip64 else '<LLLL'
                self._fileobj.write(struct.pack(fmt, _DD_SIGNATURE, self._zinfo.CRC,
                    self._zinfo.compress_size, self._zinfo.file_size))
                self._zipfile.start_dir = self._fileobj.tell()
            else:
                # Seek backwards and write file header (which will now include
                # correct CRC and file sizes)

                # Preserve current position in file
                self._zipfile.start_dir = self._fileobj.tell()
                self._fileobj.seek(self._zinfo.header_offset)
                self._fileobj.write(self._zinfo.FileHeader(self._zip64))
                self._fileobj.seek(self._zipfile.start_dir)

            # Successfully written: Add file to our caches
            self._zipfile.filelist.append(self._zinfo)
            self._zipfile.NameToInfo[self._zinfo.filename] = self._zinfo
        finally:
            self._zipfile._writing = False


class ZipFile:
    """ Class with methods to open, read, write, close, list zip files.

    z = ZipFile(file, mode="r", compression=ZIP_STORED, allowZip64=True,
                compresslevel=None)

    file: Either the path to the file, or a file-like object.
          If it is a path, the file will be opened and closed by ZipFile.
    mode: The mode can be either read 'r', write 'w', exclusive create 'x',
          or append 'a'.
    compression: ZIP_STORED (no compression), ZIP_DEFLATED (requires zlib),
                 ZIP_BZIP2 (requires bz2) or ZIP_LZMA (requires lzma).
    allowZip64: if True ZipFile will create files with ZIP64 extensions when
                needed, otherwise it will raise an exception when this would
                be necessary.
    compresslevel: None (default for the given compression type) or an integer
                   specifying the level to pass to the compressor.
                   When using ZIP_STORED or ZIP_LZMA this keyword has no effect.
                   When using ZIP_DEFLATED integers 0 through 9 are accepted.
                   When using ZIP_BZIP2 integers 1 through 9 are accepted.

    """

    fp = None                   # Set here since __del__ checks it
    _windows_illegal_name_trans_table = None

    def __init__(self, file, mode="r", compression=ZIP_STORED, allowZip64=True,
                 compresslevel=None, *, strict_timestamps=True, metadata_encoding=None):
        """Open the ZIP file with mode read 'r', write 'w', exclusive create 'x',
        or append 'a'."""
        if mode not in ('r', 'w', 'x', 'a'):
            raise ValueError("ZipFile requires mode 'r', 'w', 'x', or 'a'")

        _check_compression(compression)

        self._allowZip64 = allowZip64
        self._didModify = False
        self.debug = 0  # Level of printing: 0 through 3
        self.NameToInfo = {}    # Find file info given name
        self.filelist = []      # List of ZipInfo instances for archive
        self.compression = compression  # Method of compression
        self.compresslevel = compresslevel
        self.mode = mode
        self.pwd = None
        self._comment = b''
        self._strict_timestamps = strict_timestamps
        self.metadata_encoding = metadata_encoding

        # Check that we don't try to write with nonconforming codecs
        if self.metadata_encoding and mode != 'r':
            raise ValueError(
                "metadata_encoding is only supported for reading files")

        # Check if we were passed a file-like object
        if isinstance(file, os.PathLike):
            file = os.fspath(file)
        if isinstance(file, str):
            # No, it's a filename
            self._filePassed = 0
            self.filename = file
            modeDict = {'r' : 'rb', 'w': 'w+b', 'x': 'x+b', 'a' : 'r+b',
                        'r+b': 'w+b', 'w+b': 'wb', 'x+b': 'xb'}
            filemode = modeDict[mode]
            while True:
                try:
                    self.fp = io.open(file, filemode)
                except OSError:
                    if filemode in modeDict:
                        filemode = modeDict[filemode]
                        continue
                    raise
                break
        else:
            self._filePassed = 1
            self.fp = file
            self.filename = getattr(file, 'name', None)
        self._fileRefCnt = 1
        self._lock = threading.RLock()
        self._seekable = True
        self._writing = False

        try:
            if mode == 'r':
                self._RealGetContents()
            elif mode in ('w', 'x'):
                # set the modified flag so central directory gets written
                # even if no files are added to the archive
                self._didModify = True
                try:
                    self.start_dir = self.fp.tell()
                except (AttributeError, OSError):
                    self.fp = _Tellable(self.fp)
                    self.start_dir = 0
                    self._seekable = False
                else:
                    # Some file-like objects can provide tell() but not seek()
                    try:
                        self.fp.seek(self.start_dir)
                    except (AttributeError, OSError):
                        self._seekable = False
            elif mode == 'a':
                try:
                    # See if file is a zip file
                    self._RealGetContents()
                    # seek to start of directory and overwrite
                    self.fp.seek(self.start_dir)
                except BadZipFile:
                    # file is not a zip file, just append
                    self.fp.seek(0, 2)

                    # set the modified flag so central directory gets written
                    # even if no files are added to the archive
                    self._didModify = True
                    self.start_dir = self.fp.tell()
            else:
                raise ValueError("Mode must be 'r', 'w', 'x', or 'a'")
        except:
            fp = self.fp
            self.fp = None
            self._fpclose(fp)
            raise

    def __enter__(self):
        return self

    def __exit__(self, type, value, traceback):
        self.close()

    def __repr__(self):
        result = ['<%s.%s' % (self.__class__.__module__,
                              self.__class__.__qualname__)]
        if self.fp is not None:
            if self._filePassed:
                result.append(' file=%r' % self.fp)
            elif self.filename is not None:
                result.append(' filename=%r' % self.filename)
            result.append(' mode=%r' % self.mode)
        else:
            result.append(' [closed]')
        result.append('>')
        return ''.join(result)

    def _RealGetContents(self):
        """Read in the table of contents for the ZIP file."""
        fp = self.fp
        try:
            endrec = _EndRecData(fp)
        except OSError:
            raise BadZipFile("File is not a zip file")
        if not endrec:
            raise BadZipFile("File is not a zip file")
        if self.debug > 1:
            print(endrec)
        size_cd = endrec[_ECD_SIZE]             # bytes in central directory
        offset_cd = endrec[_ECD_OFFSET]         # offset of central directory
        self._comment = endrec[_ECD_COMMENT]    # archive comment

        # "concat" is zero, unless zip was concatenated to another file
        concat = endrec[_ECD_LOCATION] - size_cd - offset_cd
        if endrec[_ECD_SIGNATURE] == stringEndArchive64:
            # If Zip64 extension structures are present, account for them
            concat -= (sizeEndCentDir64 + sizeEndCentDir64Locator)

        if self.debug > 2:
            inferred = concat + offset_cd
            print("given, inferred, offset", offset_cd, inferred, concat)
        # self.start_dir:  Position of start of central directory
        self.start_dir = offset_cd + concat
        if self.start_dir < 0:
            raise BadZipFile("Bad offset for central directory")
        fp.seek(self.start_dir, 0)
        data = fp.read(size_cd)
        fp = io.BytesIO(data)
        total = 0
        while total < size_cd:
            centdir = fp.read(sizeCentralDir)
            if len(centdir) != sizeCentralDir:
                raise BadZipFile("Truncated central directory")
            centdir = struct.unpack(structCentralDir, centdir)
            if centdir[_CD_SIGNATURE] != stringCentralDir:
                raise BadZipFile("Bad magic number for central directory")
            if self.debug > 2:
                print(centdir)
            filename = fp.read(centdir[_CD_FILENAME_LENGTH])
            orig_filename_crc = crc32(filename)
            flags = centdir[_CD_FLAG_BITS]
            if flags & _MASK_UTF_FILENAME:
                # UTF-8 file names extension
                filename = filename.decode('utf-8')
            else:
                # Historical ZIP filename encoding
                filename = filename.decode(self.metadata_encoding or 'cp437')
            # Create ZipInfo instance to store file information
            x = ZipInfo(filename)
            x.extra = fp.read(centdir[_CD_EXTRA_FIELD_LENGTH])
            x.comment = fp.read(centdir[_CD_COMMENT_LENGTH])
            x.header_offset = centdir[_CD_LOCAL_HEADER_OFFSET]
            (x.create_version, x.create_system, x.extract_version, x.reserved,
             x.flag_bits, x.compress_type, t, d,
             x.CRC, x.compress_size, x.file_size) = centdir[1:12]
            if x.extract_version > MAX_EXTRACT_VERSION:
                raise NotImplementedError("zip file version %.1f" %
                                          (x.extract_version / 10))
            x.volume, x.internal_attr, x.external_attr = centdir[15:18]
            # Convert date/time code to (year, month, day, hour, min, sec)
            x._raw_time = t
            x.date_time = ( (d>>9)+1980, (d>>5)&0xF, d&0x1F,
                            t>>11, (t>>5)&0x3F, (t&0x1F) * 2 )
            x._decodeExtra(orig_filename_crc)
            x.header_offset = x.header_offset + concat
            self.filelist.append(x)
            self.NameToInfo[x.filename] = x

            # update total bytes read from central directory
            total = (total + sizeCentralDir + centdir[_CD_FILENAME_LENGTH]
                     + centdir[_CD_EXTRA_FIELD_LENGTH]
                     + centdir[_CD_COMMENT_LENGTH])

            if self.debug > 2:
                print("total", total)

        end_offset = self.start_dir
        for zinfo in sorted(self.filelist,
                            key=lambda zinfo: zinfo.header_offset,
                            reverse=True):
            zinfo._end_offset = end_offset
            end_offset = zinfo.header_offset

    def namelist(self):
        """Return a list of file names in the archive."""
        return [data.filename for data in self.filelist]

    def infolist(self):
        """Return a list of class ZipInfo instances for files in the
        archive."""
        return self.filelist

    def printdir(self, file=None):
        """Print a table of contents for the zip file."""
        print("%-46s %19s %12s" % ("File Name", "Modified    ", "Size"),
              file=file)
        for zinfo in self.filelist:
            date = "%d-%02d-%02d %02d:%02d:%02d" % zinfo.date_time[:6]
            print("%-46s %s %12d" % (zinfo.filename, date, zinfo.file_size),
                  file=file)

    def testzip(self):
        """Read all the files and check the CRC.

        Return None if all files could be read successfully, or the name
        of the offending file otherwise."""
        chunk_size = 2 ** 20
        for zinfo in self.filelist:
            try:
                # Read by chunks, to avoid an OverflowError or a
                # MemoryError with very large embedded files.
                with self.open(zinfo.filename, "r") as f:
                    while f.read(chunk_size):     # Check CRC-32
                        pass
            except BadZipFile:
                return zinfo.filename

    def getinfo(self, name):
        """Return the instance of ZipInfo given 'name'."""
        info = self.NameToInfo.get(name)
        if info is None:
            raise KeyError(
                'There is no item named %r in the archive' % name)

        return info

    def setpassword(self, pwd):
        """Set default password for encrypted files."""
        if pwd and not isinstance(pwd, bytes):
            raise TypeError("pwd: expected bytes, got %s" % type(pwd).__name__)
        if pwd:
            self.pwd = pwd
        else:
            self.pwd = None

    @property
    def comment(self):
        """The comment text associated with the ZIP file."""
        return self._comment

    @comment.setter
    def comment(self, comment):
        if not isinstance(comment, bytes):
            raise TypeError("comment: expected bytes, got %s" % type(comment).__name__)
        # check for valid comment length
        if len(comment) > ZIP_MAX_COMMENT:
            import warnings
            warnings.warn('Archive comment is too long; truncating to %d bytes'
                          % ZIP_MAX_COMMENT, stacklevel=2)
            comment = comment[:ZIP_MAX_COMMENT]
        self._comment = comment
        self._didModify = True

    def read(self, name, pwd=None):
        """Return file bytes for name. 'pwd' is the password to decrypt
        encrypted files."""
        with self.open(name, "r", pwd) as fp:
            return fp.read()

    def open(self, name, mode="r", pwd=None, *, force_zip64=False):
        """Return file-like object for 'name'.

        name is a string for the file name within the ZIP file, or a ZipInfo
        object.

        mode should be 'r' to read a file already in the ZIP file, or 'w' to
        write to a file newly added to the archive.

        pwd is the password to decrypt files (only used for reading).

        When writing, if the file size is not known in advance but may exceed
        2 GiB, pass force_zip64 to use the ZIP64 format, which can handle large
        files.  If the size is known in advance, it is best to pass a ZipInfo
        instance for name, with zinfo.file_size set.
        """
        if mode not in {"r", "w"}:
            raise ValueError('open() requires mode "r" or "w"')
        if pwd and (mode == "w"):
            raise ValueError("pwd is only supported for reading files")
        if not self.fp:
            raise ValueError(
                "Attempt to use ZIP archive that was already closed")

        # Make sure we have an info object
        if isinstance(name, ZipInfo):
            # 'name' is already an info object
            zinfo = name
        elif mode == 'w':
            zinfo = ZipInfo(name)
            zinfo.compress_type = self.compression
            zinfo.compress_level = self.compresslevel
        else:
            # Get info object for name
            zinfo = self.getinfo(name)

        if mode == 'w':
            return self._open_to_write(zinfo, force_zip64=force_zip64)

        if self._writing:
            raise ValueError("Can't read from the ZIP file while there "
                    "is an open writing handle on it. "
                    "Close the writing handle before trying to read.")

        # Open for reading:
        self._fileRefCnt += 1
        zef_file = _SharedFile(self.fp, zinfo.header_offset,
                               self._fpclose, self._lock, lambda: self._writing)
        try:
            # Skip the file header:
            fheader = zef_file.read(sizeFileHeader)
            if len(fheader) != sizeFileHeader:
                raise BadZipFile("Truncated file header")
            fheader = struct.unpack(structFileHeader, fheader)
            if fheader[_FH_SIGNATURE] != stringFileHeader:
                raise BadZipFile("Bad magic number for file header")

            fname = zef_file.read(fheader[_FH_FILENAME_LENGTH])
            if fheader[_FH_EXTRA_FIELD_LENGTH]:
                zef_file.seek(fheader[_FH_EXTRA_FIELD_LENGTH], whence=1)

            if zinfo.flag_bits & _MASK_COMPRESSED_PATCH:
                # Zip 2.7: compressed patched data
                raise NotImplementedError("compressed patched data (flag bit 5)")

            if zinfo.flag_bits & _MASK_STRONG_ENCRYPTION:
                # strong encryption
                raise NotImplementedError("strong encryption (flag bit 6)")

            if fheader[_FH_GENERAL_PURPOSE_FLAG_BITS] & _MASK_UTF_FILENAME:
                # UTF-8 filename
                fname_str = fname.decode("utf-8")
            else:
                fname_str = fname.decode(self.metadata_encoding or "cp437")

            if fname_str != zinfo.orig_filename:
                raise BadZipFile(
                    'File name in directory %r and header %r differ.'
                    % (zinfo.orig_filename, fname))

            if (zinfo._end_offset is not None and
                zef_file.tell() + zinfo.compress_size > zinfo._end_offset):
                raise BadZipFile(f"Overlapped entries: {zinfo.orig_filename!r} (possible zip bomb)")

            # check for encrypted flag & handle password
            is_encrypted = zinfo.flag_bits & _MASK_ENCRYPTED
            if is_encrypted:
                if not pwd:
                    pwd = self.pwd
                if pwd and not isinstance(pwd, bytes):
                    raise TypeError("pwd: expected bytes, got %s" % type(pwd).__name__)
                if not pwd:
                    raise RuntimeError("File %r is encrypted, password "
                                       "required for extraction" % name)
            else:
                pwd = None

            return ZipExtFile(zef_file, mode + 'b', zinfo, pwd, True)
        except:
            zef_file.close()
            raise

    def _open_to_write(self, zinfo, force_zip64=False):
        if force_zip64 and not self._allowZip64:
            raise ValueError(
                "force_zip64 is True, but allowZip64 was False when opening "
                "the ZIP file."
            )
        if self._writing:
            raise ValueError("Can't write to the ZIP file while there is "
                             "another write handle open on it. "
                             "Close the first handle before opening another.")

        # Size and CRC are overwritten with correct data after processing the file
        zinfo.compress_size = 0
        zinfo.CRC = 0

        zinfo.flag_bits = 0x00
        if zinfo.compress_type == ZIP_LZMA:
            # Compressed data includes an end-of-stream (EOS) marker
            zinfo.flag_bits |= _MASK_COMPRESS_OPTION_1
        if not self._seekable:
            zinfo.flag_bits |= _MASK_USE_DATA_DESCRIPTOR

        if not zinfo.external_attr:
            zinfo.external_attr = 0o600 << 16  # permissions: ?rw-------

        # Compressed size can be larger than uncompressed size
        zip64 = force_zip64 or (zinfo.file_size * 1.05 > ZIP64_LIMIT)
        if not self._allowZip64 and zip64:
            raise LargeZipFile("Filesize would require ZIP64 extensions")

        if self._seekable:
            self.fp.seek(self.start_dir)
        zinfo.header_offset = self.fp.tell()

        self._writecheck(zinfo)
        self._didModify = True

        self.fp.write(zinfo.FileHeader(zip64))

        self._writing = True
        return _ZipWriteFile(self, zinfo, zip64)

    def extract(self, member, path=None, pwd=None):
        """Extract a member from the archive to the current working directory,
           using its full name. Its file information is extracted as accurately
           as possible. `member' may be a filename or a ZipInfo object. You can
           specify a different directory using `path'. You can specify the
           password to decrypt the file using 'pwd'.
        """
        if path is None:
            path = os.getcwd()
        else:
            path = os.fspath(path)

        return self._extract_member(member, path, pwd)

    def extractall(self, path=None, members=None, pwd=None):
        """Extract all members from the archive to the current working
           directory. `path' specifies a different directory to extract to.
           `members' is optional and must be a subset of the list returned
           by namelist(). You can specify the password to decrypt all files
           using 'pwd'.
        """
        if members is None:
            members = self.namelist()

        if path is None:
            path = os.getcwd()
        else:
            path = os.fspath(path)

        for zipinfo in members:
            self._extract_member(zipinfo, path, pwd)

    @classmethod
    def _sanitize_windows_name(cls, arcname, pathsep):
        """Replace bad characters and remove trailing dots from parts."""
        table = cls._windows_illegal_name_trans_table
        if not table:
            illegal = ':<>|"?*'
            table = str.maketrans(illegal, '_' * len(illegal))
            cls._windows_illegal_name_trans_table = table
        arcname = arcname.translate(table)
        # remove trailing dots and spaces
        arcname = (x.rstrip(' .') for x in arcname.split(pathsep))
        # rejoin, removing empty parts.
        arcname = pathsep.join(x for x in arcname if x)
        return arcname

    def _extract_member(self, member, targetpath, pwd):
        """Extract the ZipInfo object 'member' to a physical
           file on the path targetpath.
        """
        if not isinstance(member, ZipInfo):
            member = self.getinfo(member)

        # build the destination pathname, replacing
        # forward slashes to platform specific separators.
        arcname = member.filename.replace('/', os.path.sep)

        if os.path.altsep:
            arcname = arcname.replace(os.path.altsep, os.path.sep)
        # interpret absolute pathname as relative, remove drive letter or
        # UNC path, redundant separators, "." and ".." components.
        arcname = os.path.splitdrive(arcname)[1]
        invalid_path_parts = ('', os.path.curdir, os.path.pardir)
        arcname = os.path.sep.join(x for x in arcname.split(os.path.sep)
                                   if x not in invalid_path_parts)
        if os.path.sep == '\\':
            # filter illegal characters on Windows
            arcname = self._sanitize_windows_name(arcname, os.path.sep)

        if not arcname and not member.is_dir():
            raise ValueError("Empty filename.")

        targetpath = os.path.join(targetpath, arcname)
        targetpath = os.path.normpath(targetpath)

        # Create all upper directories if necessary.
        upperdirs = os.path.dirname(targetpath)
        if upperdirs and not os.path.exists(upperdirs):
            os.makedirs(upperdirs, exist_ok=True)

        if member.is_dir():
            if not os.path.isdir(targetpath):
                try:
                    os.mkdir(targetpath)
                except FileExistsError:
                    if not os.path.isdir(targetpath):
                        raise
            return targetpath

        with self.open(member, pwd=pwd) as source, \
             open(targetpath, "wb") as target:
            shutil.copyfileobj(source, target)

        return targetpath

    def _writecheck(self, zinfo):
        """Check for errors before writing a file to the archive."""
        if zinfo.filename in self.NameToInfo:
            import warnings
            warnings.warn('Duplicate name: %r' % zinfo.filename, stacklevel=3)
        if self.mode not in ('w', 'x', 'a'):
            raise ValueError("write() requires mode 'w', 'x', or 'a'")
        if not self.fp:
            raise ValueError(
                "Attempt to write ZIP archive that was already closed")
        _check_compression(zinfo.compress_type)
        if not self._allowZip64:
            requires_zip64 = None
            if len(self.filelist) >= ZIP_FILECOUNT_LIMIT:
                requires_zip64 = "Files count"
            elif zinfo.file_size > ZIP64_LIMIT:
                requires_zip64 = "Filesize"
            elif zinfo.header_offset > ZIP64_LIMIT:
                requires_zip64 = "Zipfile size"
            if requires_zip64:
                raise LargeZipFile(requires_zip64 +
                                   " would require ZIP64 extensions")

    def write(self, filename, arcname=None,
              compress_type=None, compresslevel=None):
        """Put the bytes from filename into the archive under the name
        arcname."""
        if not self.fp:
            raise ValueError(
                "Attempt to write to ZIP archive that was already closed")
        if self._writing:
            raise ValueError(
                "Can't write to ZIP archive while an open writing handle exists"
            )

        zinfo = ZipInfo.from_file(filename, arcname,
                                  strict_timestamps=self._strict_timestamps)

        if zinfo.is_dir():
            zinfo.compress_size = 0
            zinfo.CRC = 0
            self.mkdir(zinfo)
        else:
            if compress_type is not None:
                zinfo.compress_type = compress_type
            else:
                zinfo.compress_type = self.compression

            if compresslevel is not None:
                zinfo.compress_level = compresslevel
            else:
                zinfo.compress_level = self.compresslevel

            with open(filename, "rb") as src, self.open(zinfo, 'w') as dest:
                shutil.copyfileobj(src, dest, 1024*8)

    def writestr(self, zinfo_or_arcname, data,
                 compress_type=None, compresslevel=None):
        """Write a file into the archive.  The contents is 'data', which
        may be either a 'str' or a 'bytes' instance; if it is a 'str',
        it is encoded as UTF-8 first.
        'zinfo_or_arcname' is either a ZipInfo instance or
        the name of the file in the archive."""
        if isinstance(data, str):
            data = data.encode("utf-8")
        if not isinstance(zinfo_or_arcname, ZipInfo):
            zinfo = ZipInfo(filename=zinfo_or_arcname,
                            date_time=time.localtime(time.time())[:6])
            zinfo.compress_type = self.compression
            zinfo.compress_level = self.compresslevel
            if zinfo.filename.endswith('/'):
                zinfo.external_attr = 0o40775 << 16   # drwxrwxr-x
                zinfo.external_attr |= 0x10           # MS-DOS directory flag
            else:
                zinfo.external_attr = 0o600 << 16     # ?rw-------
        else:
            zinfo = zinfo_or_arcname

        if not self.fp:
            raise ValueError(
                "Attempt to write to ZIP archive that was already closed")
        if self._writing:
            raise ValueError(
                "Can't write to ZIP archive while an open writing handle exists."
            )

        if compress_type is not None:
            zinfo.compress_type = compress_type

        if compresslevel is not None:
            zinfo.compress_level = compresslevel

        zinfo.file_size = len(data)            # Uncompressed size
        with self._lock:
            with self.open(zinfo, mode='w') as dest:
                dest.write(data)

    def mkdir(self, zinfo_or_directory_name, mode=511):
        """Creates a directory inside the zip archive."""
        if isinstance(zinfo_or_directory_name, ZipInfo):
            zinfo = zinfo_or_directory_name
            if not zinfo.is_dir():
                raise ValueError("The given ZipInfo does not describe a directory")
        elif isinstance(zinfo_or_directory_name, str):
            directory_name = zinfo_or_directory_name
            if not directory_name.endswith("/"):
                directory_name += "/"
            zinfo = ZipInfo(directory_name)
            zinfo.compress_size = 0
            zinfo.CRC = 0
            zinfo.external_attr = ((0o40000 | mode) & 0xFFFF) << 16
            zinfo.file_size = 0
            zinfo.external_attr |= 0x10
        else:
            raise TypeError("Expected type str or ZipInfo")

        with self._lock:
            if self._seekable:
                self.fp.seek(self.start_dir)
            zinfo.header_offset = self.fp.tell()  # Start of header bytes
            if zinfo.compress_type == ZIP_LZMA:
            # Compressed data includes an end-of-stream (EOS) marker
                zinfo.flag_bits |= _MASK_COMPRESS_OPTION_1

            self._writecheck(zinfo)
            self._didModify = True

            self.filelist.append(zinfo)
            self.NameToInfo[zinfo.filename] = zinfo
            self.fp.write(zinfo.FileHeader(False))
            self.start_dir = self.fp.tell()

    def __del__(self):
        """Call the "close()" method in case the user forgot."""
        self.close()

    def close(self):
        """Close the file, and for mode 'w', 'x' and 'a' write the ending
        records."""
        if self.fp is None:
            return

        if self._writing:
            raise ValueError("Can't close the ZIP file while there is "
                             "an open writing handle on it. "
                             "Close the writing handle before closing the zip.")

        try:
            if self.mode in ('w', 'x', 'a') and self._didModify: # write ending records
                with self._lock:
                    if self._seekable:
                        self.fp.seek(self.start_dir)
                    self._write_end_record()
        finally:
            fp = self.fp
            self.fp = None
            self._fpclose(fp)

    def _write_end_record(self):
        for zinfo in self.filelist:         # write central directory
            dt = zinfo.date_time
            dosdate = (dt[0] - 1980) << 9 | dt[1] << 5 | dt[2]
            dostime = dt[3] << 11 | dt[4] << 5 | (dt[5] // 2)
            extra = []
            if zinfo.file_size > ZIP64_LIMIT \
               or zinfo.compress_size > ZIP64_LIMIT:
                extra.append(zinfo.file_size)
                extra.append(zinfo.compress_size)
                file_size = 0xffffffff
                compress_size = 0xffffffff
            else:
                file_size = zinfo.file_size
                compress_size = zinfo.compress_size

            if zinfo.header_offset > ZIP64_LIMIT:
                extra.append(zinfo.header_offset)
                header_offset = 0xffffffff
            else:
                header_offset = zinfo.header_offset

            extra_data = zinfo.extra
            min_version = 0
            if extra:
                # Append a ZIP64 field to the extra's
                extra_data = _Extra.strip(extra_data, (1,))
                extra_data = struct.pack(
                    '<HH' + 'Q'*len(extra),
                    1, 8*len(extra), *extra) + extra_data

                min_version = ZIP64_VERSION

            if zinfo.compress_type == ZIP_BZIP2:
                min_version = max(BZIP2_VERSION, min_version)
            elif zinfo.compress_type == ZIP_LZMA:
                min_version = max(LZMA_VERSION, min_version)

            extract_version = max(min_version, zinfo.extract_version)
            create_version = max(min_version, zinfo.create_version)
            filename, flag_bits = zinfo._encodeFilenameFlags()
            centdir = struct.pack(structCentralDir,
                                  stringCentralDir, create_version,
                                  zinfo.create_system, extract_version, zinfo.reserved,
                                  flag_bits, zinfo.compress_type, dostime, dosdate,
                                  zinfo.CRC, compress_size, file_size,
                                  len(filename), len(extra_data), len(zinfo.comment),
                                  0, zinfo.internal_attr, zinfo.external_attr,
                                  header_offset)
            self.fp.write(centdir)
            self.fp.write(filename)
            self.fp.write(extra_data)
            self.fp.write(zinfo.comment)

        pos2 = self.fp.tell()
        # Write end-of-zip-archive record
        centDirCount = len(self.filelist)
        centDirSize = pos2 - self.start_dir
        centDirOffset = self.start_dir
        requires_zip64 = None
        if centDirCount > ZIP_FILECOUNT_LIMIT:
            requires_zip64 = "Files count"
        elif centDirOffset > ZIP64_LIMIT:
            requires_zip64 = "Central directory offset"
        elif centDirSize > ZIP64_LIMIT:
            requires_zip64 = "Central directory size"
        if requires_zip64:
            # Need to write the ZIP64 end-of-archive records
            if not self._allowZip64:
                raise LargeZipFile(requires_zip64 +
                                   " would require ZIP64 extensions")
            zip64endrec = struct.pack(
                structEndArchive64, stringEndArchive64,
                44, 45, 45, 0, 0, centDirCount, centDirCount,
                centDirSize, centDirOffset)
            self.fp.write(zip64endrec)

            zip64locrec = struct.pack(
                structEndArchive64Locator,
                stringEndArchive64Locator, 0, pos2, 1)
            self.fp.write(zip64locrec)
            centDirCount = min(centDirCount, 0xFFFF)
            centDirSize = min(centDirSize, 0xFFFFFFFF)
            centDirOffset = min(centDirOffset, 0xFFFFFFFF)

        endrec = struct.pack(structEndArchive, stringEndArchive,
                             0, 0, centDirCount, centDirCount,
                             centDirSize, centDirOffset, len(self._comment))
        self.fp.write(endrec)
        self.fp.write(self._comment)
        if self.mode == "a":
            self.fp.truncate()
        self.fp.flush()

    def _fpclose(self, fp):
        assert self._fileRefCnt > 0
        self._fileRefCnt -= 1
        if not self._fileRefCnt and not self._filePassed:
            fp.close()


class PyZipFile(ZipFile):
    """Class to create ZIP archives with Python library files and packages."""

    def __init__(self, file, mode="r", compression=ZIP_STORED,
                 allowZip64=True, optimize=-1):
        ZipFile.__init__(self, file, mode=mode, compression=compression,
                         allowZip64=allowZip64)
        self._optimize = optimize

    def writepy(self, pathname, basename="", filterfunc=None):
        """Add all files from "pathname" to the ZIP archive.

        If pathname is a package directory, search the directory and
        all package subdirectories recursively for all *.py and enter
        the modules into the archive.  If pathname is a plain
        directory, listdir *.py and enter all modules.  Else, pathname
        must be a Python *.py file and the module will be put into the
        archive.  Added modules are always module.pyc.
        This method will compile the module.py into module.pyc if
        necessary.
        If filterfunc(pathname) is given, it is called with every argument.
        When it is False, the file or directory is skipped.
        """
        pathname = os.fspath(pathname)
        if filterfunc and not filterfunc(pathname):
            if self.debug:
                label = 'path' if os.path.isdir(pathname) else 'file'
                print('%s %r skipped by filterfunc' % (label, pathname))
            return
        dir, name = os.path.split(pathname)
        if os.path.isdir(pathname):
            initname = os.path.join(pathname, "__init__.py")
            if os.path.isfile(initname):
                # This is a package directory, add it
                if basename:
                    basename = "%s/%s" % (basename, name)
                else:
                    basename = name
                if self.debug:
                    print("Adding package in", pathname, "as", basename)
                fname, arcname = self._get_codename(initname[0:-3], basename)
                if self.debug:
                    print("Adding", arcname)
                self.write(fname, arcname)
                dirlist = sorted(os.listdir(pathname))
                dirlist.remove("__init__.py")
                # Add all *.py files and package subdirectories
                for filename in dirlist:
                    path = os.path.join(pathname, filename)
                    root, ext = os.path.splitext(filename)
                    if os.path.isdir(path):
                        if os.path.isfile(os.path.join(path, "__init__.py")):
                            # This is a package directory, add it
                            self.writepy(path, basename,
                                         filterfunc=filterfunc)  # Recursive call
                    elif ext == ".py":
                        if filterfunc and not filterfunc(path):
                            if self.debug:
                                print('file %r skipped by filterfunc' % path)
                            continue
                        fname, arcname = self._get_codename(path[0:-3],
                                                            basename)
                        if self.debug:
                            print("Adding", arcname)
                        self.write(fname, arcname)
            else:
                # This is NOT a package directory, add its files at top level
                if self.debug:
                    print("Adding files from directory", pathname)
                for filename in sorted(os.listdir(pathname)):
                    path = os.path.join(pathname, filename)
                    root, ext = os.path.splitext(filename)
                    if ext == ".py":
                        if filterfunc and not filterfunc(path):
                            if self.debug:
                                print('file %r skipped by filterfunc' % path)
                            continue
                        fname, arcname = self._get_codename(path[0:-3],
                                                            basename)
                        if self.debug:
                            print("Adding", arcname)
                        self.write(fname, arcname)
        else:
            if pathname[-3:] != ".py":
                raise RuntimeError(
                    'Files added with writepy() must end with ".py"')
            fname, arcname = self._get_codename(pathname[0:-3], basename)
            if self.debug:
                print("Adding file", arcname)
            self.write(fname, arcname)

    def _get_codename(self, pathname, basename):
        """Return (filename, archivename) for the path.

        Given a module name path, return the correct file path and
        archive name, compiling if necessary.  For example, given
        /python/lib/string, return (/python/lib/string.pyc, string).
        """
        def _compile(file, optimize=-1):
            import py_compile
            if self.debug:
                print("Compiling", file)
            try:
                py_compile.compile(file, doraise=True, optimize=optimize)
            except py_compile.PyCompileError as err:
                print(err.msg)
                return False
            return True

        file_py  = pathname + ".py"
        file_pyc = pathname + ".pyc"
        pycache_opt0 = importlib.util.cache_from_source(file_py, optimization='')
        pycache_opt1 = importlib.util.cache_from_source(file_py, optimization=1)
        pycache_opt2 = importlib.util.cache_from_source(file_py, optimization=2)
        if self._optimize == -1:
            # legacy mode: use whatever file is present
            if (os.path.isfile(file_pyc) and
                  os.stat(file_pyc).st_mtime >= os.stat(file_py).st_mtime):
                # Use .pyc file.
                arcname = fname = file_pyc
            elif (os.path.isfile(pycache_opt0) and
                  os.stat(pycache_opt0).st_mtime >= os.stat(file_py).st_mtime):
                # Use the __pycache__/*.pyc file, but write it to the legacy pyc
                # file name in the archive.
                fname = pycache_opt0
                arcname = file_pyc
            elif (os.path.isfile(pycache_opt1) and
                  os.stat(pycache_opt1).st_mtime >= os.stat(file_py).st_mtime):
                # Use the __pycache__/*.pyc file, but write it to the legacy pyc
                # file name in the archive.
                fname = pycache_opt1
                arcname = file_pyc
            elif (os.path.isfile(pycache_opt2) and
                  os.stat(pycache_opt2).st_mtime >= os.stat(file_py).st_mtime):
                # Use the __pycache__/*.pyc file, but write it to the legacy pyc
                # file name in the archive.
                fname = pycache_opt2
                arcname = file_pyc
            else:
                # Compile py into PEP 3147 pyc file.
                if _compile(file_py):
                    if sys.flags.optimize == 0:
                        fname = pycache_opt0
                    elif sys.flags.optimize == 1:
                        fname = pycache_opt1
                    else:
                        fname = pycache_opt2
                    arcname = file_pyc
                else:
                    fname = arcname = file_py
        else:
            # new mode: use given optimization level
            if self._optimize == 0:
                fname = pycache_opt0
                arcname = file_pyc
            else:
                arcname = file_pyc
                if self._optimize == 1:
                    fname = pycache_opt1
                elif self._optimize == 2:
                    fname = pycache_opt2
                else:
                    msg = "invalid value for 'optimize': {!r}".format(self._optimize)
                    raise ValueError(msg)
            if not (os.path.isfile(fname) and
                    os.stat(fname).st_mtime >= os.stat(file_py).st_mtime):
                if not _compile(file_py, optimize=self._optimize):
                    fname = arcname = file_py
        archivename = os.path.split(arcname)[1]
        if basename:
            archivename = "%s/%s" % (basename, archivename)
        return (fname, archivename)


def main(args=None):
    import argparse

    description = 'A simple command-line interface for zipfile module.'
    parser = argparse.ArgumentParser(description=description)
    group = parser.add_mutually_exclusive_group(required=True)
    group.add_argument('-l', '--list', metavar='<zipfile>',
                       help='Show listing of a zipfile')
    group.add_argument('-e', '--extract', nargs=2,
                       metavar=('<zipfile>', '<output_dir>'),
                       help='Extract zipfile into target dir')
    group.add_argument('-c', '--create', nargs='+',
                       metavar=('<name>', '<file>'),
                       help='Create zipfile from sources')
    group.add_argument('-t', '--test', metavar='<zipfile>',
                       help='Test if a zipfile is valid')
    parser.add_argument('--metadata-encoding', metavar='<encoding>',
                        help='Specify encoding of member names for -l, -e and -t')
    args = parser.parse_args(args)

    encoding = args.metadata_encoding

    if args.test is not None:
        src = args.test
        with ZipFile(src, 'r', metadata_encoding=encoding) as zf:
            badfile = zf.testzip()
        if badfile:
            print("The following enclosed file is corrupted: {!r}".format(badfile))
        print("Done testing")

    elif args.list is not None:
        src = args.list
        with ZipFile(src, 'r', metadata_encoding=encoding) as zf:
            zf.printdir()

    elif args.extract is not None:
        src, curdir = args.extract
        with ZipFile(src, 'r', metadata_encoding=encoding) as zf:
            zf.extractall(curdir)

    elif args.create is not None:
        if encoding:
            print("Non-conforming encodings not supported with -c.",
                  file=sys.stderr)
            sys.exit(1)

        zip_name = args.create.pop(0)
        files = args.create

        def addToZip(zf, path, zippath):
            if os.path.isfile(path):
                zf.write(path, zippath, ZIP_DEFLATED)
            elif os.path.isdir(path):
                if zippath:
                    zf.write(path, zippath)
                for nm in sorted(os.listdir(path)):
                    addToZip(zf,
                             os.path.join(path, nm), os.path.join(zippath, nm))
            # else: ignore

        with ZipFile(zip_name, 'w') as zf:
            for path in files:
                zippath = os.path.basename(path)
                if not zippath:
                    zippath = os.path.basename(os.path.dirname(path))
                if zippath in ('', os.curdir, os.pardir):
                    zippath = ''
                addToZip(zf, path, zippath)


from ._path import (  # noqa: E402
    Path,

    # used privately for tests
    CompleteDirs,  # noqa: F401
)
```
