## Supplementary software v0.2.1 for "Virtual control arms for paediatric myopia trials: external validation of axial-elongation models": __init__.py

```
"""
A Path-like interface for zipfiles.

This codebase is shared between zipfile.Path in the stdlib
and zipp in PyPI. See
https://github.com/python/importlib_metadata/wiki/Development-Methodology
for more detail.
"""

import io
import posixpath
import zipfile
import itertools
import contextlib
import pathlib
import re
import stat
import sys

from .glob import Translator


__all__ = ['Path']


def _parents(path):
    """
    Given a path with elements separated by
    posixpath.sep, generate all parents of that path.

    >>> list(_parents('b/d'))
    ['b']
    >>> list(_parents('/b/d/'))
    ['/b']
    >>> list(_parents('b/d/f/'))
    ['b/d', 'b']
    >>> list(_parents('b'))
    []
    >>> list(_parents(''))
    []
    """
    return itertools.islice(_ancestry(path), 1, None)


def _ancestry(path):
    """
    Given a path with elements separated by
    posixpath.sep, generate all elements of that path.

    >>> list(_ancestry('b/d'))
    ['b/d', 'b']
    >>> list(_ancestry('/b/d/'))
    ['/b/d', '/b']
    >>> list(_ancestry('b/d/f/'))
    ['b/d/f', 'b/d', 'b']
    >>> list(_ancestry('b'))
    ['b']
    >>> list(_ancestry(''))
    []

    Multiple separators are treated like a single.

    >>> list(_ancestry('//b//d///f//'))
    ['//b//d///f', '//b//d', '//b']
    """
    path = path.rstrip(posixpath.sep)
    while path.rstrip(posixpath.sep):
        yield path
        path, tail = posixpath.split(path)


_dedupe = dict.fromkeys
"""Deduplicate an iterable in original order"""


def _difference(minuend, subtrahend):
    """
    Return items in minuend not in subtrahend, retaining order
    with O(1) lookup.
    """
    return itertools.filterfalse(set(subtrahend).__contains__, minuend)


class InitializedState:
    """
    Mix-in to save the initialization state for pickling.
    """

    def __init__(self, *args, **kwargs):
        self.__args = args
        self.__kwargs = kwargs
        super().__init__(*args, **kwargs)

    def __getstate__(self):
        return self.__args, self.__kwargs

    def __setstate__(self, state):
        args, kwargs = state
        super().__init__(*args, **kwargs)


class CompleteDirs(InitializedState, zipfile.ZipFile):
    """
    A ZipFile subclass that ensures that implied directories
    are always included in the namelist.

    >>> list(CompleteDirs._implied_dirs(['foo/bar.txt', 'foo/bar/baz.txt']))
    ['foo/', 'foo/bar/']
    >>> list(CompleteDirs._implied_dirs(['foo/bar.txt', 'foo/bar/baz.txt', 'foo/bar/']))
    ['foo/']
    """

    @staticmethod
    def _implied_dirs(names):
        parents = itertools.chain.from_iterable(map(_parents, names))
        as_dirs = (p + posixpath.sep for p in parents)
        return _dedupe(_difference(as_dirs, names))

    def namelist(self):
        names = super().namelist()
        return names + list(self._implied_dirs(names))

    def _name_set(self):
        return set(self.namelist())

    def resolve_dir(self, name):
        """
        If the name represents a directory, return that name
        as a directory (with the trailing slash).
        """
        names = self._name_set()
        dirname = name + '/'
        dir_match = name not in names and dirname in names
        return dirname if dir_match else name

    def getinfo(self, name):
        """
        Supplement getinfo for implied dirs.
        """
        try:
            return super().getinfo(name)
        except KeyError:
            if not name.endswith('/') or name not in self._name_set():
                raise
            return zipfile.ZipInfo(filename=name)

    @classmethod
    def make(cls, source):
        """
        Given a source (filename or zipfile), return an
        appropriate CompleteDirs subclass.
        """
        if isinstance(source, CompleteDirs):
            return source

        if not isinstance(source, zipfile.ZipFile):
            return cls(source)

        # Only allow for FastLookup when supplied zipfile is read-only
        if 'r' not in source.mode:
            cls = CompleteDirs

        source.__class__ = cls
        return source

    @classmethod
    def inject(cls, zf: zipfile.ZipFile) -> zipfile.ZipFile:
        """
        Given a writable zip file zf, inject directory entries for
        any directories implied by the presence of children.
        """
        for name in cls._implied_dirs(zf.namelist()):
            zf.writestr(name, b"")
        return zf


class FastLookup(CompleteDirs):
    """
    ZipFile subclass to ensure implicit
    dirs exist and are resolved rapidly.
    """

    def namelist(self):
        with contextlib.suppress(AttributeError):
            return self.__names
        self.__names = super().namelist()
        return self.__names

    def _name_set(self):
        with contextlib.suppress(AttributeError):
            return self.__lookup
        self.__lookup = super()._name_set()
        return self.__lookup


def _extract_text_encoding(encoding=None, *args, **kwargs):
    # compute stack level so that the caller of the caller sees any warning.
    is_pypy = sys.implementation.name == 'pypy'
    stack_level = 3 + is_pypy
    return io.text_encoding(encoding, stack_level), args, kwargs


class Path:
    """
    A :class:`importlib.resources.abc.Traversable` interface for zip files.

    Implements many of the features users enjoy from
    :class:`pathlib.Path`.

    Consider a zip file with this structure::

        .
        ├── a.txt
        └── b
            ├── c.txt
            └── d
                └── e.txt

    >>> data = io.BytesIO()
    >>> zf = ZipFile(data, 'w')
    >>> zf.writestr('a.txt', 'content of a')
    >>> zf.writestr('b/c.txt', 'content of c')
    >>> zf.writestr('b/d/e.txt', 'content of e')
    >>> zf.filename = 'mem/abcde.zip'

    Path accepts the zipfile object itself or a filename

    >>> path = Path(zf)

    From there, several path operations are available.

    Directory iteration (including the zip file itself):

    >>> a, b = path.iterdir()
    >>> a
    Path('mem/abcde.zip', 'a.txt')
    >>> b
    Path('mem/abcde.zip', 'b/')

    name property:

    >>> b.name
    'b'

    join with divide operator:

    >>> c = b / 'c.txt'
    >>> c
    Path('mem/abcde.zip', 'b/c.txt')
    >>> c.name
    'c.txt'

    Read text:

    >>> c.read_text(encoding='utf-8')
    'content of c'

    existence:

    >>> c.exists()
    True
    >>> (b / 'missing.txt').exists()
    False

    Coercion to string:

    >>> import os
    >>> str(c).replace(os.sep, posixpath.sep)
    'mem/abcde.zip/b/c.txt'

    At the root, ``name``, ``filename``, and ``parent``
    resolve to the zipfile.

    >>> str(path)
    'mem/abcde.zip/'
    >>> path.name
    'abcde.zip'
    >>> path.filename == pathlib.Path('mem/abcde.zip')
    True
    >>> str(path.parent)
    'mem'

    If the zipfile has no filename, such ﻿attributes are not
    valid and accessing them will raise an Exception.

    >>> zf.filename = None
    >>> path.name
    Traceback (most recent call last):
    ...
    TypeError: ...

    >>> path.filename
    Traceback (most recent call last):
    ...
    TypeError: ...

    >>> path.parent
    Traceback (most recent call last):
    ...
    TypeError: ...

    # workaround python/cpython#106763
    >>> pass
    """

    __repr = "{self.__class__.__name__}({self.root.filename!r}, {self.at!r})"

    def __init__(self, root, at=""):
        """
        Construct a Path from a ZipFile or filename.

        Note: When the source is an existing ZipFile object,
        its type (__class__) will be mutated to a
        specialized type. If the caller wishes to retain the
        original type, the caller should either create a
        separate ZipFile object or pass a filename.
        """
        self.root = FastLookup.make(root)
        self.at = at

    def __eq__(self, other):
        """
        >>> Path(zipfile.ZipFile(io.BytesIO(), 'w')) == 'foo'
        False
        """
        if self.__class__ is not other.__class__:
            return NotImplemented
        return (self.root, self.at) == (other.root, other.at)

    def __hash__(self):
        return hash((self.root, self.at))

    def open(self, mode='r', *args, pwd=None, **kwargs):
        """
        Open this entry as text or binary following the semantics
        of ``pathlib.Path.open()`` by passing arguments through
        to io.TextIOWrapper().
        """
        if self.is_dir():
            raise IsADirectoryError(self)
        zip_mode = mode[0]
        if zip_mode == 'r' and not self.exists():
            raise FileNotFoundError(self)
        stream = self.root.open(self.at, zip_mode, pwd=pwd)
        if 'b' in mode:
            if args or kwargs:
                raise ValueError("encoding args invalid for binary operation")
            return stream
        # Text mode:
        encoding, args, kwargs = _extract_text_encoding(*args, **kwargs)
        return io.TextIOWrapper(stream, encoding, *args, **kwargs)

    def _base(self):
        return pathlib.PurePosixPath(self.at or self.root.filename)

    @property
    def name(self):
        return self._base().name

    @property
    def suffix(self):
        return self._base().suffix

    @property
    def suffixes(self):
        return self._base().suffixes

    @property
    def stem(self):
        return self._base().stem

    @property
    def filename(self):
        return pathlib.Path(self.root.filename).joinpath(self.at)

    def read_text(self, *args, **kwargs):
        encoding, args, kwargs = _extract_text_encoding(*args, **kwargs)
        with self.open('r', encoding, *args, **kwargs) as strm:
            return strm.read()

    def read_bytes(self):
        with self.open('rb') as strm:
            return strm.read()

    def _is_child(self, path):
        return posixpath.dirname(path.at.rstrip("/")) == self.at.rstrip("/")

    def _next(self, at):
        return self.__class__(self.root, at)

    def is_dir(self):
        return not self.at or self.at.endswith("/")

    def is_file(self):
        return self.exists() and not self.is_dir()

    def exists(self):
        return self.at in self.root._name_set()

    def iterdir(self):
        if not self.is_dir():
            raise ValueError("Can't listdir a file")
        subs = map(self._next, self.root.namelist())
        return filter(self._is_child, subs)

    def match(self, path_pattern):
        return pathlib.PurePosixPath(self.at).match(path_pattern)

    def is_symlink(self):
        """
        Return whether this path is a symlink.
        """
        info = self.root.getinfo(self.at)
        mode = info.external_attr >> 16
        return stat.S_ISLNK(mode)

    def glob(self, pattern):
        if not pattern:
            raise ValueError(f"Unacceptable pattern: {pattern!r}")

        prefix = re.escape(self.at)
        tr = Translator(seps='/')
        matches = re.compile(prefix + tr.translate(pattern)).fullmatch
        return map(self._next, filter(matches, self.root.namelist()))

    def rglob(self, pattern):
        return self.glob(f'**/{pattern}')

    def relative_to(self, other, *extra):
        return posixpath.relpath(str(self), str(other.joinpath(*extra)))

    def __str__(self):
        return posixpath.join(self.root.filename, self.at)

    def __repr__(self):
        return self.__repr.format(self=self)

    def joinpath(self, *other):
        next = posixpath.join(self.at, *other)
        return self._next(self.root.resolve_dir(next))

    __truediv__ = joinpath

    @property
    def parent(self):
        if not self.at:
            return self.filename.parent
        parent_at = posixpath.dirname(self.at.rstrip('/'))
        if parent_at:
            parent_at += '/'
        return self._next(parent_at)
```
