## Supplementary software v0.2.1 for "Virtual control arms for paediatric myopia trials: external validation of axial-elongation models": glob.py

```
import os
import re


_default_seps = os.sep + str(os.altsep) * bool(os.altsep)


class Translator:
    """
    >>> Translator('xyz')
    Traceback (most recent call last):
    ...
    AssertionError: Invalid separators

    >>> Translator('')
    Traceback (most recent call last):
    ...
    AssertionError: Invalid separators
    """

    seps: str

    def __init__(self, seps: str = _default_seps):
        assert seps and set(seps) <= set(_default_seps), "Invalid separators"
        self.seps = seps

    def translate(self, pattern):
        """
        Given a glob pattern, produce a regex that matches it.
        """
        return self.extend(self.match_dirs(self.translate_core(pattern)))

    def extend(self, pattern):
        r"""
        Extend regex for pattern-wide concerns.

        Apply '(?s:)' to create a non-matching group that
        matches newlines (valid on Unix).

        Append '\Z' to imply fullmatch even when match is used.
        """
        return rf'(?s:{pattern})\Z'

    def match_dirs(self, pattern):
        """
        Ensure that zipfile.Path directory names are matched.

        zipfile.Path directory names always end in a slash.
        """
        return rf'{pattern}[/]?'

    def translate_core(self, pattern):
        r"""
        Given a glob pattern, produce a regex that matches it.

        >>> t = Translator()
        >>> t.translate_core('*.txt').replace('\\\\', '')
        '[^/]*\\.txt'
        >>> t.translate_core('a?txt')
        'a[^/]txt'
        >>> t.translate_core('**/*').replace('\\\\', '')
        '.*/[^/][^/]*'
        """
        self.restrict_rglob(pattern)
        return ''.join(map(self.replace, separate(self.star_not_empty(pattern))))

    def replace(self, match):
        """
        Perform the replacements for a match from :func:`separate`.
        """
        return match.group('set') or (
            re.escape(match.group(0))
            .replace('\\*\\*', r'.*')
            .replace('\\*', rf'[^{re.escape(self.seps)}]*')
            .replace('\\?', r'[^/]')
        )

    def restrict_rglob(self, pattern):
        """
        Raise ValueError if ** appears in anything but a full path segment.

        >>> Translator().translate('**foo')
        Traceback (most recent call last):
        ...
        ValueError: ** must appear alone in a path segment
        """
        seps_pattern = rf'[{re.escape(self.seps)}]+'
        segments = re.split(seps_pattern, pattern)
        if any('**' in segment and segment != '**' for segment in segments):
            raise ValueError("** must appear alone in a path segment")

    def star_not_empty(self, pattern):
        """
        Ensure that * will not match an empty segment.
        """

        def handle_segment(match):
            segment = match.group(0)
            return '?*' if segment == '*' else segment

        not_seps_pattern = rf'[^{re.escape(self.seps)}]+'
        return re.sub(not_seps_pattern, handle_segment, pattern)


def separate(pattern):
    """
    Separate out character sets to avoid translating their contents.

    >>> [m.group(0) for m in separate('*.txt')]
    ['*.txt']
    >>> [m.group(0) for m in separate('a[?]txt')]
    ['a', '[?]', 'txt']
    """
    return re.finditer(r'([^\[]+)|(?P<set>[\[].*?[\]])|([\[][^\]]*$)', pattern)
```
