## Supplementary software v0.2.1 for "Virtual control arms for paediatric myopia trials: external validation of axial-elongation models": zipimport.py

```
"""zipimport provides support for importing Python modules from Zip archives.

This module exports two objects:
- zipimporter: a class; its constructor takes a path to a Zip archive.
- ZipImportError: exception raised by zipimporter objects. It's a
  subclass of ImportError, so it can be caught as ImportError, too.

It is usually not needed to use the zipimport module explicitly; it is
used by the builtin import mechanism for sys.path items that are paths
to Zip archives.
"""

#from importlib import _bootstrap_external
#from importlib import _bootstrap  # for _verbose_message
import _frozen_importlib_external as _bootstrap_external
from _frozen_importlib_external import _unpack_uint16, _unpack_uint32, _unpack_uint64
import _frozen_importlib as _bootstrap  # for _verbose_message
import _imp  # for check_hash_based_pycs
import _io  # for open
import marshal  # for loads
import sys  # for modules
import time  # for mktime
import _warnings  # For warn()

__all__ = ['ZipImportError', 'zipimporter']


path_sep = _bootstrap_external.path_sep
alt_path_sep = _bootstrap_external.path_separators[1:]


class ZipImportError(ImportError):
    pass

# _read_directory() cache
_zip_directory_cache = {}

_module_type = type(sys)

END_CENTRAL_DIR_SIZE = 22
END_CENTRAL_DIR_SIZE_64 = 56
END_CENTRAL_DIR_LOCATOR_SIZE_64 = 20
STRING_END_ARCHIVE = b'PK\x05\x06'  # standard EOCD signature
STRING_END_LOCATOR_64 = b'PK\x06\x07'  # Zip64 EOCD Locator signature
STRING_END_ZIP_64 = b'PK\x06\x06'  # Zip64 EOCD signature
MAX_COMMENT_LEN = (1 << 16) - 1
MAX_UINT32 = 0xffffffff
ZIP64_EXTRA_TAG = 0x1

class zipimporter(_bootstrap_external._LoaderBasics):
    """zipimporter(archivepath) -> zipimporter object

    Create a new zipimporter instance. 'archivepath' must be a path to
    a zipfile, or to a specific path inside a zipfile. For example, it can be
    '/tmp/myimport.zip', or '/tmp/myimport.zip/mydirectory', if mydirectory is a
    valid directory inside the archive.

    'ZipImportError is raised if 'archivepath' doesn't point to a valid Zip
    archive.

    The 'archive' attribute of zipimporter objects contains the name of the
    zipfile targeted.
    """

    # Split the "subdirectory" from the Zip archive path, lookup a matching
    # entry in sys.path_importer_cache, fetch the file directory from there
    # if found, or else read it from the archive.
    def __init__(self, path):
        if not isinstance(path, str):
            raise TypeError(f"expected str, not {type(path)!r}")
        if not path:
            raise ZipImportError('archive path is empty', path=path)
        if alt_path_sep:
            path = path.replace(alt_path_sep, path_sep)

        prefix = []
        while True:
            try:
                st = _bootstrap_external._path_stat(path)
            except (OSError, ValueError):
                # On Windows a ValueError is raised for too long paths.
                # Back up one path element.
                dirname, basename = _bootstrap_external._path_split(path)
                if dirname == path:
                    raise ZipImportError('not a Zip file', path=path)
                path = dirname
                prefix.append(basename)
            else:
                # it exists
                if (st.st_mode & 0o170000) != 0o100000:  # stat.S_ISREG
                    # it's a not file
                    raise ZipImportError('not a Zip file', path=path)
                break

        if path not in _zip_directory_cache:
            _zip_directory_cache[path] = _read_directory(path)
        self.archive = path
        # a prefix directory following the ZIP file path.
        self.prefix = _bootstrap_external._path_join(*prefix[::-1])
        if self.prefix:
            self.prefix += path_sep


    def find_spec(self, fullname, target=None):
        """Create a ModuleSpec for the specified module.

        Returns None if the module cannot be found.
        """
        module_info = _get_module_info(self, fullname)
        if module_info is not None:
            return _bootstrap.spec_from_loader(fullname, self, is_package=module_info)
        else:
            # Not a module or regular package. See if this is a directory, and
            # therefore possibly a portion of a namespace package.

            # We're only interested in the last path component of fullname
            # earlier components are recorded in self.prefix.
            modpath = _get_module_path(self, fullname)
            if _is_dir(self, modpath):
                # This is possibly a portion of a namespace
                # package. Return the string representing its path,
                # without a trailing separator.
                path = f'{self.archive}{path_sep}{modpath}'
                spec = _bootstrap.ModuleSpec(name=fullname, loader=None,
                                             is_package=True)
                spec.submodule_search_locations.append(path)
                return spec
            else:
                return None

    def get_code(self, fullname):
        """get_code(fullname) -> code object.

        Return the code object for the specified module. Raise ZipImportError
        if the module couldn't be imported.
        """
        code, ispackage, modpath = _get_module_code(self, fullname)
        return code


    def get_data(self, pathname):
        """get_data(pathname) -> string with file data.

        Return the data associated with 'pathname'. Raise OSError if
        the file wasn't found.
        """
        if alt_path_sep:
            pathname = pathname.replace(alt_path_sep, path_sep)

        key = pathname
        if pathname.startswith(self.archive + path_sep):
            key = pathname[len(self.archive + path_sep):]

        try:
            toc_entry = self._get_files()[key]
        except KeyError:
            raise OSError(0, '', key)
        return _get_data(self.archive, toc_entry)


    # Return a string matching __file__ for the named module
    def get_filename(self, fullname):
        """get_filename(fullname) -> filename string.

        Return the filename for the specified module or raise ZipImportError
        if it couldn't be imported.
        """
        # Deciding the filename requires working out where the code
        # would come from if the module was actually loaded
        code, ispackage, modpath = _get_module_code(self, fullname)
        return modpath


    def get_source(self, fullname):
        """get_source(fullname) -> source string.

        Return the source code for the specified module. Raise ZipImportError
        if the module couldn't be found, return None if the archive does
        contain the module, but has no source for it.
        """
        mi = _get_module_info(self, fullname)
        if mi is None:
            raise ZipImportError(f"can't find module {fullname!r}", name=fullname)

        path = _get_module_path(self, fullname)
        if mi:
            fullpath = _bootstrap_external._path_join(path, '__init__.py')
        else:
            fullpath = f'{path}.py'

        try:
            toc_entry = self._get_files()[fullpath]
        except KeyError:
            # we have the module, but no source
            return None
        return _get_data(self.archive, toc_entry).decode()


    # Return a bool signifying whether the module is a package or not.
    def is_package(self, fullname):
        """is_package(fullname) -> bool.

        Return True if the module specified by fullname is a package.
        Raise ZipImportError if the module couldn't be found.
        """
        mi = _get_module_info(self, fullname)
        if mi is None:
            raise ZipImportError(f"can't find module {fullname!r}", name=fullname)
        return mi


    # Load and return the module named by 'fullname'.
    def load_module(self, fullname):
        """load_module(fullname) -> module.

        Load the module specified by 'fullname'. 'fullname' must be the
        fully qualified (dotted) module name. It returns the imported
        module, or raises ZipImportError if it could not be imported.

        Deprecated since Python 3.10. Use exec_module() instead.
        """
        msg = ("zipimport.zipimporter.load_module() is deprecated and slated for "
               "removal in Python 3.12; use exec_module() instead")
        _warnings.warn(msg, DeprecationWarning)
        code, ispackage, modpath = _get_module_code(self, fullname)
        mod = sys.modules.get(fullname)
        if mod is None or not isinstance(mod, _module_type):
            mod = _module_type(fullname)
            sys.modules[fullname] = mod
        mod.__loader__ = self

        try:
            if ispackage:
                # add __path__ to the module *before* the code gets
                # executed
                path = _get_module_path(self, fullname)
                fullpath = _bootstrap_external._path_join(self.archive, path)
                mod.__path__ = [fullpath]

            if not hasattr(mod, '__builtins__'):
                mod.__builtins__ = __builtins__
            _bootstrap_external._fix_up_module(mod.__dict__, fullname, modpath)
            exec(code, mod.__dict__)
        except:
            del sys.modules[fullname]
            raise

        try:
            mod = sys.modules[fullname]
        except KeyError:
            raise ImportError(f'Loaded module {fullname!r} not found in sys.modules')
        _bootstrap._verbose_message('import {} # loaded from Zip {}', fullname, modpath)
        return mod


    def get_resource_reader(self, fullname):
        """Return the ResourceReader for a module in a zip file."""
        from importlib.readers import ZipReader

        return ZipReader(self, fullname)


    def _get_files(self):
        """Return the files within the archive path."""
        try:
            files = _zip_directory_cache[self.archive]
        except KeyError:
            try:
                files = _zip_directory_cache[self.archive] = _read_directory(self.archive)
            except ZipImportError:
                files = {}

        return files


    def invalidate_caches(self):
        """Invalidates the cache of file data of the archive path."""
        _zip_directory_cache.pop(self.archive, None)


    def __repr__(self):
        return f'<zipimporter object "{self.archive}{path_sep}{self.prefix}">'


# _zip_searchorder defines how we search for a module in the Zip
# archive: we first search for a package __init__, then for
# non-package .pyc, and .py entries. The .pyc entries
# are swapped by initzipimport() if we run in optimized mode. Also,
# '/' is replaced by path_sep there.
_zip_searchorder = (
    (path_sep + '__init__.pyc', True, True),
    (path_sep + '__init__.py', False, True),
    ('.pyc', True, False),
    ('.py', False, False),
)

# Given a module name, return the potential file path in the
# archive (without extension).
def _get_module_path(self, fullname):
    return self.prefix + fullname.rpartition('.')[2]

# Does this path represent a directory?
def _is_dir(self, path):
    # See if this is a "directory". If so, it's eligible to be part
    # of a namespace package. We test by seeing if the name, with an
    # appended path separator, exists.
    dirpath = path + path_sep
    # If dirpath is present in self._get_files(), we have a directory.
    return dirpath in self._get_files()

# Return some information about a module.
def _get_module_info(self, fullname):
    path = _get_module_path(self, fullname)
    for suffix, isbytecode, ispackage in _zip_searchorder:
        fullpath = path + suffix
        if fullpath in self._get_files():
            return ispackage
    return None


# implementation

# _read_directory(archive) -> files dict (new reference)
#
# Given a path to a Zip archive, build a dict, mapping file names
# (local to the archive, using SEP as a separator) to toc entries.
#
# A toc_entry is a tuple:
#
# (__file__,        # value to use for __file__, available for all files,
#                   # encoded to the filesystem encoding
#  compress,        # compression kind; 0 for uncompressed
#  data_size,       # size of compressed data on disk
#  file_size,       # size of decompressed data
#  file_offset,     # offset of file header from start of archive
#  time,            # mod time of file (in dos format)
#  date,            # mod data of file (in dos format)
#  crc,             # crc checksum of the data
# )
#
# Directories can be recognized by the trailing path_sep in the name,
# data_size and file_offset are 0.
def _read_directory(archive):
    try:
        fp = _io.open_code(archive)
    except OSError:
        raise ZipImportError(f"can't open Zip file: {archive!r}", path=archive)

    with fp:
        # GH-87235: On macOS all file descriptors for /dev/fd/N share the same
        # file offset, reset the file offset after scanning the zipfile directory
        # to not cause problems when some runs 'python3 /dev/fd/9 9<some_script'
        start_offset = fp.tell()
        try:
            # Check if there's a comment.
            try:
                fp.seek(0, 2)
                file_size = fp.tell()
            except OSError:
                raise ZipImportError(f"can't read Zip file: {archive!r}",
                                     path=archive)
            max_comment_plus_dirs_size = (
                MAX_COMMENT_LEN + END_CENTRAL_DIR_SIZE +
                END_CENTRAL_DIR_SIZE_64 + END_CENTRAL_DIR_LOCATOR_SIZE_64)
            max_comment_start = max(file_size - max_comment_plus_dirs_size, 0)
            try:
                fp.seek(max_comment_start)
                data = fp.read(max_comment_plus_dirs_size)
            except OSError:
                raise ZipImportError(f"can't read Zip file: {archive!r}",
                                     path=archive)
            pos = data.rfind(STRING_END_ARCHIVE)
            pos64 = data.rfind(STRING_END_ZIP_64)

            if (pos64 >= 0 and pos64+END_CENTRAL_DIR_SIZE_64+END_CENTRAL_DIR_LOCATOR_SIZE_64==pos):
                # Zip64 at "correct" offset from standard EOCD
                buffer = data[pos64:pos64 + END_CENTRAL_DIR_SIZE_64]
                if len(buffer) != END_CENTRAL_DIR_SIZE_64:
                    raise ZipImportError(
                        f"corrupt Zip64 file: Expected {END_CENTRAL_DIR_SIZE_64} byte "
                        f"zip64 central directory, but read {len(buffer)} bytes.",
                        path=archive)
                header_position = file_size - len(data) + pos64

                central_directory_size = _unpack_uint64(buffer[40:48])
                central_directory_position = _unpack_uint64(buffer[48:56])
                num_entries = _unpack_uint64(buffer[24:32])
            elif pos >= 0:
                buffer = data[pos:pos+END_CENTRAL_DIR_SIZE]
                if len(buffer) != END_CENTRAL_DIR_SIZE:
                    raise ZipImportError(f"corrupt Zip file: {archive!r}",
                                         path=archive)

                header_position = file_size - len(data) + pos

                # Buffer now contains a valid EOCD, and header_position gives the
                # starting position of it.
                central_directory_size = _unpack_uint32(buffer[12:16])
                central_directory_position = _unpack_uint32(buffer[16:20])
                num_entries = _unpack_uint16(buffer[8:10])

                # N.b. if someday you want to prefer the standard (non-zip64) EOCD,
                # you need to adjust position by 76 for arc to be 0.
            else:
                raise ZipImportError(f'not a Zip file: {archive!r}',
                                     path=archive)

            # Buffer now contains a valid EOCD, and header_position gives the
            # starting position of it.
            # XXX: These are cursory checks but are not as exact or strict as they
            # could be.  Checking the arc-adjusted value is probably good too.
            if header_position < central_directory_size:
                raise ZipImportError(f'bad central directory size: {archive!r}', path=archive)
            if header_position < central_directory_position:
                raise ZipImportError(f'bad central directory offset: {archive!r}', path=archive)
            header_position -= central_directory_size
            # On just-a-zipfile these values are the same and arc_offset is zero; if
            # the file has some bytes prepended, `arc_offset` is the number of such
            # bytes.  This is used for pex as well as self-extracting .exe.
            arc_offset = header_position - central_directory_position
            if arc_offset < 0:
                raise ZipImportError(f'bad central directory size or offset: {archive!r}', path=archive)

            files = {}
            # Start of Central Directory
            count = 0
            try:
                fp.seek(header_position)
            except OSError:
                raise ZipImportError(f"can't read Zip file: {archive!r}", path=archive)
            while True:
                buffer = fp.read(46)
                if len(buffer) < 4:
                    raise EOFError('EOF read where not expected')
                # Start of file header
                if buffer[:4] != b'PK\x01\x02':
                    if count != num_entries:
                        raise ZipImportError(
                            f"mismatched num_entries: {count} should be {num_entries} in {archive!r}",
                            path=archive,
                        )
                    break                                # Bad: Central Dir File Header
                if len(buffer) != 46:
                    raise EOFError('EOF read where not expected')
                flags = _unpack_uint16(buffer[8:10])
                compress = _unpack_uint16(buffer[10:12])
                time = _unpack_uint16(buffer[12:14])
                date = _unpack_uint16(buffer[14:16])
                crc = _unpack_uint32(buffer[16:20])
                data_size = _unpack_uint32(buffer[20:24])
                file_size = _unpack_uint32(buffer[24:28])
                name_size = _unpack_uint16(buffer[28:30])
                extra_size = _unpack_uint16(buffer[30:32])
                comment_size = _unpack_uint16(buffer[32:34])
                file_offset = _unpack_uint32(buffer[42:46])
                header_size = name_size + extra_size + comment_size

                try:
                    name = fp.read(name_size)
                except OSError:
                    raise ZipImportError(f"can't read Zip file: {archive!r}", path=archive)
                if len(name) != name_size:
                    raise ZipImportError(f"can't read Zip file: {archive!r}", path=archive)
                # On Windows, calling fseek to skip over the fields we don't use is
                # slower than reading the data because fseek flushes stdio's
                # internal buffers.    See issue #8745.
                try:
                    extra_data_len = header_size - name_size
                    extra_data = memoryview(fp.read(extra_data_len))

                    if len(extra_data) != extra_data_len:
                        raise ZipImportError(f"can't read Zip file: {archive!r}", path=archive)
                except OSError:
                    raise ZipImportError(f"can't read Zip file: {archive!r}", path=archive)

                if flags & 0x800:
                    # UTF-8 file names extension
                    name = name.decode()
                else:
                    # Historical ZIP filename encoding
                    try:
                        name = name.decode('ascii')
                    except UnicodeDecodeError:
                        name = name.decode('latin1').translate(cp437_table)

                name = name.replace('/', path_sep)
                path = _bootstrap_external._path_join(archive, name)

                # Ordering matches unpacking below.
                if (
                    file_size == MAX_UINT32 or
                    data_size == MAX_UINT32 or
                    file_offset == MAX_UINT32
                ):
                    # need to decode extra_data looking for a zip64 extra (which might not
                    # be present)
                    while extra_data:
                        if len(extra_data) < 4:
                            raise ZipImportError(f"can't read header extra: {archive!r}", path=archive)
                        tag = _unpack_uint16(extra_data[:2])
                        size = _unpack_uint16(extra_data[2:4])
                        if len(extra_data) < 4 + size:
                            raise ZipImportError(f"can't read header extra: {archive!r}", path=archive)
                        if tag == ZIP64_EXTRA_TAG:
                            if (len(extra_data) - 4) % 8 != 0:
                                raise ZipImportError(f"can't read header extra: {archive!r}", path=archive)
                            num_extra_values = (len(extra_data) - 4) // 8
                            if num_extra_values > 3:
                                raise ZipImportError(f"can't read header extra: {archive!r}", path=archive)
                            import struct
                            values = list(struct.unpack_from(f"<{min(num_extra_values, 3)}Q",
                                                             extra_data, offset=4))

                            # N.b. Here be dragons: the ordering of these is different than
                            # the header fields, and it's really easy to get it wrong since
                            # naturally-occuring zips that use all 3 are >4GB
                            if file_size == MAX_UINT32:
                                file_size = values.pop(0)
                            if data_size == MAX_UINT32:
                                data_size = values.pop(0)
                            if file_offset == MAX_UINT32:
                                file_offset = values.pop(0)

                            break

                        # For a typical zip, this bytes-slicing only happens 2-3 times, on
                        # small data like timestamps and filesizes.
                        extra_data = extra_data[4+size:]
                    else:
                        _bootstrap._verbose_message(
                            "zipimport: suspected zip64 but no zip64 extra for {!r}",
                            path,
                        )
                # XXX These two statements seem swapped because `central_directory_position`
                # is a position within the actual file, but `file_offset` (when compared) is
                # as encoded in the entry, not adjusted for this file.
                # N.b. this must be after we've potentially read the zip64 extra which can
                # change `file_offset`.
                if file_offset > central_directory_position:
                    raise ZipImportError(f'bad local header offset: {archive!r}', path=archive)
                file_offset += arc_offset

                t = (path, compress, data_size, file_size, file_offset, time, date, crc)
                files[name] = t
                count += 1
        finally:
            fp.seek(start_offset)
    _bootstrap._verbose_message('zipimport: found {} names in {!r}', count, archive)
    return files

# During bootstrap, we may need to load the encodings
# package from a ZIP file. But the cp437 encoding is implemented
# in Python in the encodings package.
#
# Break out of this dependency by using the translation table for
# the cp437 encoding.
cp437_table = (
    # ASCII part, 8 rows x 16 chars
    '\x00\x01\x02\x03\x04\x05\x06\x07\x08\t\n\x0b\x0c\r\x0e\x0f'
    '\x10\x11\x12\x13\x14\x15\x16\x17\x18\x19\x1a\x1b\x1c\x1d\x1e\x1f'
    ' !"#$%&\'()*+,-./'
    '0123456789:;<=>?'
    '@ABCDEFGHIJKLMNO'
    'PQRSTUVWXYZ[\\]^_'
    '`abcdefghijklmno'
    'pqrstuvwxyz{|}~\x7f'
    # non-ASCII part, 16 rows x 8 chars
    '\xc7\xfc\xe9\xe2\xe4\xe0\xe5\xe7'
    '\xea\xeb\xe8\xef\xee\xec\xc4\xc5'
    '\xc9\xe6\xc6\xf4\xf6\xf2\xfb\xf9'
    '\xff\xd6\xdc\xa2\xa3\xa5\u20a7\u0192'
    '\xe1\xed\xf3\xfa\xf1\xd1\xaa\xba'
    '\xbf\u2310\xac\xbd\xbc\xa1\xab\xbb'
    '\u2591\u2592\u2593\u2502\u2524\u2561\u2562\u2556'
    '\u2555\u2563\u2551\u2557\u255d\u255c\u255b\u2510'
    '\u2514\u2534\u252c\u251c\u2500\u253c\u255e\u255f'
    '\u255a\u2554\u2569\u2566\u2560\u2550\u256c\u2567'
    '\u2568\u2564\u2565\u2559\u2558\u2552\u2553\u256b'
    '\u256a\u2518\u250c\u2588\u2584\u258c\u2590\u2580'
    '\u03b1\xdf\u0393\u03c0\u03a3\u03c3\xb5\u03c4'
    '\u03a6\u0398\u03a9\u03b4\u221e\u03c6\u03b5\u2229'
    '\u2261\xb1\u2265\u2264\u2320\u2321\xf7\u2248'
    '\xb0\u2219\xb7\u221a\u207f\xb2\u25a0\xa0'
)

_importing_zlib = False

# Return the zlib.decompress function object, or NULL if zlib couldn't
# be imported. The function is cached when found, so subsequent calls
# don't import zlib again.
def _get_decompress_func():
    global _importing_zlib
    if _importing_zlib:
        # Someone has a zlib.py[co] in their Zip file
        # let's avoid a stack overflow.
        _bootstrap._verbose_message('zipimport: zlib UNAVAILABLE')
        raise ZipImportError("can't decompress data; zlib not available")

    _importing_zlib = True
    try:
        from zlib import decompress
    except Exception:
        _bootstrap._verbose_message('zipimport: zlib UNAVAILABLE')
        raise ZipImportError("can't decompress data; zlib not available")
    finally:
        _importing_zlib = False

    _bootstrap._verbose_message('zipimport: zlib available')
    return decompress

# Given a path to a Zip file and a toc_entry, return the (uncompressed) data.
def _get_data(archive, toc_entry):
    datapath, compress, data_size, file_size, file_offset, time, date, crc = toc_entry
    if data_size < 0:
        raise ZipImportError('negative data size')

    with _io.open_code(archive) as fp:
        # Check to make sure the local file header is correct
        try:
            fp.seek(file_offset)
        except OSError:
            raise ZipImportError(f"can't read Zip file: {archive!r}", path=archive)
        buffer = fp.read(30)
        if len(buffer) != 30:
            raise EOFError('EOF read where not expected')

        if buffer[:4] != b'PK\x03\x04':
            # Bad: Local File Header
            raise ZipImportError(f'bad local file header: {archive!r}', path=archive)

        name_size = _unpack_uint16(buffer[26:28])
        extra_size = _unpack_uint16(buffer[28:30])
        header_size = 30 + name_size + extra_size
        file_offset += header_size  # Start of file data
        try:
            fp.seek(file_offset)
        except OSError:
            raise ZipImportError(f"can't read Zip file: {archive!r}", path=archive)
        raw_data = fp.read(data_size)
        if len(raw_data) != data_size:
            raise OSError("zipimport: can't read data")

    if compress == 0:
        # data is not compressed
        return raw_data

    # Decompress with zlib
    try:
        decompress = _get_decompress_func()
    except Exception:
        raise ZipImportError("can't decompress data; zlib not available")
    return decompress(raw_data, -15)


# Lenient date/time comparison function. The precision of the mtime
# in the archive is lower than the mtime stored in a .pyc: we
# must allow a difference of at most one second.
def _eq_mtime(t1, t2):
    # dostime only stores even seconds, so be lenient
    return abs(t1 - t2) <= 1


# Given the contents of a .py[co] file, unmarshal the data
# and return the code object. Raises ImportError it the magic word doesn't
# match, or if the recorded .py[co] metadata does not match the source.
def _unmarshal_code(self, pathname, fullpath, fullname, data):
    exc_details = {
        'name': fullname,
        'path': fullpath,
    }

    flags = _bootstrap_external._classify_pyc(data, fullname, exc_details)

    hash_based = flags & 0b1 != 0
    if hash_based:
        check_source = flags & 0b10 != 0
        if (_imp.check_hash_based_pycs != 'never' and
                (check_source or _imp.check_hash_based_pycs == 'always')):
            source_bytes = _get_pyc_source(self, fullpath)
            if source_bytes is not None:
                source_hash = _imp.source_hash(
                    _bootstrap_external._RAW_MAGIC_NUMBER,
                    source_bytes,
                )

                _bootstrap_external._validate_hash_pyc(
                    data, source_hash, fullname, exc_details)
    else:
        source_mtime, source_size = \
            _get_mtime_and_size_of_source(self, fullpath)

        if source_mtime:
            # We don't use _bootstrap_external._validate_timestamp_pyc
            # to allow for a more lenient timestamp check.
            if (not _eq_mtime(_unpack_uint32(data[8:12]), source_mtime) or
                    _unpack_uint32(data[12:16]) != source_size):
                _bootstrap._verbose_message(
                    f'bytecode is stale for {fullname!r}')
                return None

    code = marshal.loads(data[16:])
    if not isinstance(code, _code_type):
        raise TypeError(f'compiled module {pathname!r} is not a code object')
    return code

_code_type = type(_unmarshal_code.__code__)


# Replace any occurrences of '\r\n?' in the input string with '\n'.
# This converts DOS and Mac line endings to Unix line endings.
def _normalize_line_endings(source):
    source = source.replace(b'\r\n', b'\n')
    source = source.replace(b'\r', b'\n')
    return source

# Given a string buffer containing Python source code, compile it
# and return a code object.
def _compile_source(pathname, source):
    source = _normalize_line_endings(source)
    return compile(source, pathname, 'exec', dont_inherit=True)

# Convert the date/time values found in the Zip archive to a value
# that's compatible with the time stamp stored in .pyc files.
def _parse_dostime(d, t):
    return time.mktime((
        (d >> 9) + 1980,    # bits 9..15: year
        (d >> 5) & 0xF,     # bits 5..8: month
        d & 0x1F,           # bits 0..4: day
        t >> 11,            # bits 11..15: hours
        (t >> 5) & 0x3F,    # bits 8..10: minutes
        (t & 0x1F) * 2,     # bits 0..7: seconds / 2
        -1, -1, -1))

# Given a path to a .pyc file in the archive, return the
# modification time of the matching .py file and its size,
# or (0, 0) if no source is available.
def _get_mtime_and_size_of_source(self, path):
    try:
        # strip 'c' or 'o' from *.py[co]
        assert path[-1:] in ('c', 'o')
        path = path[:-1]
        toc_entry = self._get_files()[path]
        # fetch the time stamp of the .py file for comparison
        # with an embedded pyc time stamp
        time = toc_entry[5]
        date = toc_entry[6]
        uncompressed_size = toc_entry[3]
        return _parse_dostime(date, time), uncompressed_size
    except (KeyError, IndexError, TypeError):
        return 0, 0


# Given a path to a .pyc file in the archive, return the
# contents of the matching .py file, or None if no source
# is available.
def _get_pyc_source(self, path):
    # strip 'c' or 'o' from *.py[co]
    assert path[-1:] in ('c', 'o')
    path = path[:-1]

    try:
        toc_entry = self._get_files()[path]
    except KeyError:
        return None
    else:
        return _get_data(self.archive, toc_entry)


# Get the code object associated with the module specified by
# 'fullname'.
def _get_module_code(self, fullname):
    path = _get_module_path(self, fullname)
    import_error = None
    for suffix, isbytecode, ispackage in _zip_searchorder:
        fullpath = path + suffix
        _bootstrap._verbose_message('trying {}{}{}', self.archive, path_sep, fullpath, verbosity=2)
        try:
            toc_entry = self._get_files()[fullpath]
        except KeyError:
            pass
        else:
            modpath = toc_entry[0]
            data = _get_data(self.archive, toc_entry)
            code = None
            if isbytecode:
                try:
                    code = _unmarshal_code(self, modpath, fullpath, fullname, data)
                except ImportError as exc:
                    import_error = exc
            else:
                code = _compile_source(modpath, data)
            if code is None:
                # bad magic number or non-matching mtime
                # in byte code, try next
                continue
            modpath = toc_entry[0]
            return code, ispackage, modpath
    else:
        if import_error:
            msg = f"module load failed: {import_error}"
            raise ZipImportError(msg, name=fullname) from import_error
        else:
            raise ZipImportError(f"can't find module {fullname!r}", name=fullname)
```
