## Supplementary software v0.2.1 for "Virtual control arms for paediatric myopia trials: external validation of axial-elongation models": __init__.py

```
__all__ = [
    "ZoneInfo",
    "reset_tzpath",
    "available_timezones",
    "TZPATH",
    "ZoneInfoNotFoundError",
    "InvalidTZPathWarning",
]

from . import _tzpath
from ._common import ZoneInfoNotFoundError

try:
    from _zoneinfo import ZoneInfo
except ImportError:  # pragma: nocover
    from ._zoneinfo import ZoneInfo

reset_tzpath = _tzpath.reset_tzpath
available_timezones = _tzpath.available_timezones
InvalidTZPathWarning = _tzpath.InvalidTZPathWarning


def __getattr__(name):
    if name == "TZPATH":
        return _tzpath.TZPATH
    else:
        raise AttributeError(f"module {__name__!r} has no attribute {name!r}")


def __dir__():
    return sorted(list(globals()) + ["TZPATH"])
```
