## Supplementary software v0.2.1 for "Virtual control arms for paediatric myopia trials: external validation of axial-elongation models": _common.py

```
import struct


def load_tzdata(key):
    from importlib import resources

    components = key.split("/")
    package_name = ".".join(["tzdata.zoneinfo"] + components[:-1])
    resource_name = components[-1]

    try:
        return resources.files(package_name).joinpath(resource_name).open("rb")
    except (ImportError, FileNotFoundError, UnicodeEncodeError):
        import sys
        if "tzdata" not in sys.modules:
            raise ZoneInfoNotFoundError(
                f"No time zone found with key {key}. \n"
                " On Pyodide you must do pyodide.loadPackage('tzdata')"
                " package before you use zoneinfo.")
        # There are three types of exception that can be raised that all amount
        # to "we cannot find this key":
        #
        # ImportError: If package_name doesn't exist (e.g. if tzdata is not
        #   installed, or if there's an error in the folder name like
        #   Amrica/New_York)
        # FileNotFoundError: If resource_name doesn't exist in the package
        #   (e.g. Europe/Krasnoy)
        # UnicodeEncodeError: If package_name or resource_name are not UTF-8,
        #   such as keys containing a surrogate character.
        raise ZoneInfoNotFoundError(f"No time zone found with key {key}")


def load_data(fobj):
    header = _TZifHeader.from_file(fobj)

    if header.version == 1:
        time_size = 4
        time_type = "l"
    else:
        # Version 2+ has 64-bit integer transition times
        time_size = 8
        time_type = "q"

        # Version 2+ also starts with a Version 1 header and data, which
        # we need to skip now
        skip_bytes = (
            header.timecnt * 5  # Transition times and types
            + header.typecnt * 6  # Local time type records
            + header.charcnt  # Time zone designations
            + header.leapcnt * 8  # Leap second records
            + header.isstdcnt  # Standard/wall indicators
            + header.isutcnt  # UT/local indicators
        )

        fobj.seek(skip_bytes, 1)

        # Now we need to read the second header, which is not the same
        # as the first
        header = _TZifHeader.from_file(fobj)

    typecnt = header.typecnt
    timecnt = header.timecnt
    charcnt = header.charcnt

    # The data portion starts with timecnt transitions and indices
    if timecnt:
        trans_list_utc = struct.unpack(
            f">{timecnt}{time_type}", fobj.read(timecnt * time_size)
        )
        trans_idx = struct.unpack(f">{timecnt}B", fobj.read(timecnt))
    else:
        trans_list_utc = ()
        trans_idx = ()

    # Read the ttinfo struct, (utoff, isdst, abbrind)
    if typecnt:
        utcoff, isdst, abbrind = zip(
            *(struct.unpack(">lbb", fobj.read(6)) for i in range(typecnt))
        )
    else:
        utcoff = ()
        isdst = ()
        abbrind = ()

    # Now read the abbreviations. They are null-terminated strings, indexed
    # not by position in the array but by position in the unsplit
    # abbreviation string. I suppose this makes more sense in C, which uses
    # null to terminate the strings, but it's inconvenient here...
    abbr_vals = {}
    abbr_chars = fobj.read(charcnt)

    def get_abbr(idx):
        # Gets a string starting at idx and running until the next \x00
        #
        # We cannot pre-populate abbr_vals by splitting on \x00 because there
        # are some zones that use subsets of longer abbreviations, like so:
        #
        #  LMT\x00AHST\x00HDT\x00
        #
        # Where the idx to abbr mapping should be:
        #
        # {0: "LMT", 4: "AHST", 5: "HST", 9: "HDT"}
        if idx not in abbr_vals:
            span_end = abbr_chars.find(b"\x00", idx)
            abbr_vals[idx] = abbr_chars[idx:span_end].decode()

        return abbr_vals[idx]

    abbr = tuple(get_abbr(idx) for idx in abbrind)

    # The remainder of the file consists of leap seconds (currently unused) and
    # the standard/wall and ut/local indicators, which are metadata we don't need.
    # In version 2 files, we need to skip the unnecessary data to get at the TZ string:
    if header.version >= 2:
        # Each leap second record has size (time_size + 4)
        skip_bytes = header.isutcnt + header.isstdcnt + header.leapcnt * 12
        fobj.seek(skip_bytes, 1)

        c = fobj.read(1)  # Should be \n
        assert c == b"\n", c

        tz_bytes = b""
        while (c := fobj.read(1)) != b"\n":
            tz_bytes += c

        tz_str = tz_bytes
    else:
        tz_str = None

    return trans_idx, trans_list_utc, utcoff, isdst, abbr, tz_str


class _TZifHeader:
    __slots__ = [
        "version",
        "isutcnt",
        "isstdcnt",
        "leapcnt",
        "timecnt",
        "typecnt",
        "charcnt",
    ]

    def __init__(self, *args):
        for attr, val in zip(self.__slots__, args, strict=True):
            setattr(self, attr, val)

    @classmethod
    def from_file(cls, stream):
        # The header starts with a 4-byte "magic" value
        if stream.read(4) != b"TZif":
            raise ValueError("Invalid TZif file: magic not found")

        _version = stream.read(1)
        if _version == b"\x00":
            version = 1
        else:
            version = int(_version)
        stream.read(15)

        args = (version,)

        # Slots are defined in the order that the bytes are arranged
        args = args + struct.unpack(">6l", stream.read(24))

        return cls(*args)


class ZoneInfoNotFoundError(KeyError):
    """Exception raised when a ZoneInfo key is not found."""
```
