## Supplementary software v0.2.1 for "Virtual control arms for paediatric myopia trials: external validation of axial-elongation models": _tzpath.py

```
import os
import sysconfig


def _reset_tzpath(to=None, stacklevel=4):
    global TZPATH

    tzpaths = to
    if tzpaths is not None:
        if isinstance(tzpaths, (str, bytes)):
            raise TypeError(
                f"tzpaths must be a list or tuple, "
                + f"not {type(tzpaths)}: {tzpaths!r}"
            )

        if not all(map(os.path.isabs, tzpaths)):
            raise ValueError(_get_invalid_paths_message(tzpaths))
        base_tzpath = tzpaths
    else:
        env_var = os.environ.get("PYTHONTZPATH", None)
        if env_var is None:
            env_var = sysconfig.get_config_var("TZPATH")
        base_tzpath = _parse_python_tzpath(env_var, stacklevel)

    TZPATH = tuple(base_tzpath)


def reset_tzpath(to=None):
    """Reset global TZPATH."""
    # We need `_reset_tzpath` helper function because it produces a warning,
    # it is used as both a module-level call and a public API.
    # This is how we equalize the stacklevel for both calls.
    _reset_tzpath(to)


def _parse_python_tzpath(env_var, stacklevel):
    if not env_var:
        return ()

    raw_tzpath = env_var.split(os.pathsep)
    new_tzpath = tuple(filter(os.path.isabs, raw_tzpath))

    # If anything has been filtered out, we will warn about it
    if len(new_tzpath) != len(raw_tzpath):
        import warnings

        msg = _get_invalid_paths_message(raw_tzpath)

        warnings.warn(
            "Invalid paths specified in PYTHONTZPATH environment variable. "
            + msg,
            InvalidTZPathWarning,
            stacklevel=stacklevel,
        )

    return new_tzpath


def _get_invalid_paths_message(tzpaths):
    invalid_paths = (path for path in tzpaths if not os.path.isabs(path))

    prefix = "\n    "
    indented_str = prefix + prefix.join(invalid_paths)

    return (
        "Paths should be absolute but found the following relative paths:"
        + indented_str
    )


def find_tzfile(key):
    """Retrieve the path to a TZif file from a key."""
    _validate_tzfile_path(key)
    for search_path in TZPATH:
        filepath = os.path.join(search_path, key)
        if os.path.isfile(filepath):
            return filepath

    return None


_TEST_PATH = os.path.normpath(os.path.join("_", "_"))[:-1]


def _validate_tzfile_path(path, _base=_TEST_PATH):
    if os.path.isabs(path):
        raise ValueError(
            f"ZoneInfo keys may not be absolute paths, got: {path}"
        )

    # We only care about the kinds of path normalizations that would change the
    # length of the key - e.g. a/../b -> a/b, or a/b/ -> a/b. On Windows,
    # normpath will also change from a/b to a\b, but that would still preserve
    # the length.
    new_path = os.path.normpath(path)
    if len(new_path) != len(path):
        raise ValueError(
            f"ZoneInfo keys must be normalized relative paths, got: {path}"
        )

    resolved = os.path.normpath(os.path.join(_base, new_path))
    if not resolved.startswith(_base):
        raise ValueError(
            f"ZoneInfo keys must refer to subdirectories of TZPATH, got: {path}"
        )


del _TEST_PATH


def available_timezones():
    """Returns a set containing all available time zones.

    .. caution::

        This may attempt to open a large number of files, since the best way to
        determine if a given file on the time zone search path is to open it
        and check for the "magic string" at the beginning.
    """
    from importlib import resources

    valid_zones = set()

    # Start with loading from the tzdata package if it exists: this has a
    # pre-assembled list of zones that only requires opening one file.
    try:
        with resources.files("tzdata").joinpath("zones").open("r") as f:
            for zone in f:
                zone = zone.strip()
                if zone:
                    valid_zones.add(zone)
    except (ImportError, FileNotFoundError):
        pass

    def valid_key(fpath):
        try:
            with open(fpath, "rb") as f:
                return f.read(4) == b"TZif"
        except Exception:  # pragma: nocover
            return False

    for tz_root in TZPATH:
        if not os.path.exists(tz_root):
            continue

        for root, dirnames, files in os.walk(tz_root):
            if root == tz_root:
                # right/ and posix/ are special directories and shouldn't be
                # included in the output of available zones
                if "right" in dirnames:
                    dirnames.remove("right")
                if "posix" in dirnames:
                    dirnames.remove("posix")

            for file in files:
                fpath = os.path.join(root, file)

                key = os.path.relpath(fpath, start=tz_root)
                if os.sep != "/":  # pragma: nocover
                    key = key.replace(os.sep, "/")

                if not key or key in valid_zones:
                    continue

                if valid_key(fpath):
                    valid_zones.add(key)

    if "posixrules" in valid_zones:
        # posixrules is a special symlink-only time zone where it exists, it
        # should not be included in the output
        valid_zones.remove("posixrules")

    return valid_zones


class InvalidTZPathWarning(RuntimeWarning):
    """Warning raised if an invalid path is specified in PYTHONTZPATH."""


TZPATH = ()
_reset_tzpath(stacklevel=5)
```
