## Supplementary software v0.2.1 for "Virtual control arms for paediatric myopia trials: external validation of axial-elongation models": _zoneinfo.py

```
import bisect
import calendar
import collections
import functools
import re
import weakref
from datetime import datetime, timedelta, tzinfo

from . import _common, _tzpath

EPOCH = datetime(1970, 1, 1)
EPOCHORDINAL = datetime(1970, 1, 1).toordinal()

# It is relatively expensive to construct new timedelta objects, and in most
# cases we're looking at the same deltas, like integer numbers of hours, etc.
# To improve speed and memory use, we'll keep a dictionary with references
# to the ones we've already used so far.
#
# Loading every time zone in the 2020a version of the time zone database
# requires 447 timedeltas, which requires approximately the amount of space
# that ZoneInfo("America/New_York") with 236 transitions takes up, so we will
# set the cache size to 512 so that in the common case we always get cache
# hits, but specifically crafted ZoneInfo objects don't leak arbitrary amounts
# of memory.
@functools.lru_cache(maxsize=512)
def _load_timedelta(seconds):
    return timedelta(seconds=seconds)


class ZoneInfo(tzinfo):
    _strong_cache_size = 8
    _strong_cache = collections.OrderedDict()
    _weak_cache = weakref.WeakValueDictionary()
    __module__ = "zoneinfo"

    def __init_subclass__(cls):
        cls._strong_cache = collections.OrderedDict()
        cls._weak_cache = weakref.WeakValueDictionary()

    def __new__(cls, key):
        instance = cls._weak_cache.get(key, None)
        if instance is None:
            instance = cls._weak_cache.setdefault(key, cls._new_instance(key))
            instance._from_cache = True

        # Update the "strong" cache
        cls._strong_cache[key] = cls._strong_cache.pop(key, instance)

        if len(cls._strong_cache) > cls._strong_cache_size:
            cls._strong_cache.popitem(last=False)

        return instance

    @classmethod
    def no_cache(cls, key):
        obj = cls._new_instance(key)
        obj._from_cache = False

        return obj

    @classmethod
    def _new_instance(cls, key):
        obj = super().__new__(cls)
        obj._key = key
        obj._file_path = obj._find_tzfile(key)

        if obj._file_path is not None:
            file_obj = open(obj._file_path, "rb")
        else:
            file_obj = _common.load_tzdata(key)

        with file_obj as f:
            obj._load_file(f)

        return obj

    @classmethod
    def from_file(cls, fobj, /, key=None):
        obj = super().__new__(cls)
        obj._key = key
        obj._file_path = None
        obj._load_file(fobj)
        obj._file_repr = repr(fobj)

        # Disable pickling for objects created from files
        obj.__reduce__ = obj._file_reduce

        return obj

    @classmethod
    def clear_cache(cls, *, only_keys=None):
        if only_keys is not None:
            for key in only_keys:
                cls._weak_cache.pop(key, None)
                cls._strong_cache.pop(key, None)

        else:
            cls._weak_cache.clear()
            cls._strong_cache.clear()

    @property
    def key(self):
        return self._key

    def utcoffset(self, dt):
        return self._find_trans(dt).utcoff

    def dst(self, dt):
        return self._find_trans(dt).dstoff

    def tzname(self, dt):
        return self._find_trans(dt).tzname

    def fromutc(self, dt):
        """Convert from datetime in UTC to datetime in local time"""

        if not isinstance(dt, datetime):
            raise TypeError("fromutc() requires a datetime argument")
        if dt.tzinfo is not self:
            raise ValueError("dt.tzinfo is not self")

        timestamp = self._get_local_timestamp(dt)
        num_trans = len(self._trans_utc)

        if num_trans >= 1 and timestamp < self._trans_utc[0]:
            tti = self._tti_before
            fold = 0
        elif (
            num_trans == 0 or timestamp > self._trans_utc[-1]
        ) and not isinstance(self._tz_after, _ttinfo):
            tti, fold = self._tz_after.get_trans_info_fromutc(
                timestamp, dt.year
            )
        elif num_trans == 0:
            tti = self._tz_after
            fold = 0
        else:
            idx = bisect.bisect_right(self._trans_utc, timestamp)

            if num_trans > 1 and timestamp >= self._trans_utc[1]:
                tti_prev, tti = self._ttinfos[idx - 2 : idx]
            elif timestamp > self._trans_utc[-1]:
                tti_prev = self._ttinfos[-1]
                tti = self._tz_after
            else:
                tti_prev = self._tti_before
                tti = self._ttinfos[0]

            # Detect fold
            shift = tti_prev.utcoff - tti.utcoff
            fold = shift.total_seconds() > timestamp - self._trans_utc[idx - 1]
        dt += tti.utcoff
        if fold:
            return dt.replace(fold=1)
        else:
            return dt

    def _find_trans(self, dt):
        if dt is None:
            if self._fixed_offset:
                return self._tz_after
            else:
                return _NO_TTINFO

        ts = self._get_local_timestamp(dt)

        lt = self._trans_local[dt.fold]

        num_trans = len(lt)

        if num_trans and ts < lt[0]:
            return self._tti_before
        elif not num_trans or ts > lt[-1]:
            if isinstance(self._tz_after, _TZStr):
                return self._tz_after.get_trans_info(ts, dt.year, dt.fold)
            else:
                return self._tz_after
        else:
            # idx is the transition that occurs after this timestamp, so we
            # subtract off 1 to get the current ttinfo
            idx = bisect.bisect_right(lt, ts) - 1
            assert idx >= 0
            return self._ttinfos[idx]

    def _get_local_timestamp(self, dt):
        return (
            (dt.toordinal() - EPOCHORDINAL) * 86400
            + dt.hour * 3600
            + dt.minute * 60
            + dt.second
        )

    def __str__(self):
        if self._key is not None:
            return f"{self._key}"
        else:
            return repr(self)

    def __repr__(self):
        if self._key is not None:
            return f"{self.__class__.__name__}(key={self._key!r})"
        else:
            return f"{self.__class__.__name__}.from_file({self._file_repr})"

    def __reduce__(self):
        return (self.__class__._unpickle, (self._key, self._from_cache))

    def _file_reduce(self):
        import pickle

        raise pickle.PicklingError(
            "Cannot pickle a ZoneInfo file created from a file stream."
        )

    @classmethod
    def _unpickle(cls, key, from_cache, /):
        if from_cache:
            return cls(key)
        else:
            return cls.no_cache(key)

    def _find_tzfile(self, key):
        return _tzpath.find_tzfile(key)

    def _load_file(self, fobj):
        # Retrieve all the data as it exists in the zoneinfo file
        trans_idx, trans_utc, utcoff, isdst, abbr, tz_str = _common.load_data(
            fobj
        )

        # Infer the DST offsets (needed for .dst()) from the data
        dstoff = self._utcoff_to_dstoff(trans_idx, utcoff, isdst)

        # Convert all the transition times (UTC) into "seconds since 1970-01-01 local time"
        trans_local = self._ts_to_local(trans_idx, trans_utc, utcoff)

        # Construct `_ttinfo` objects for each transition in the file
        _ttinfo_list = [
            _ttinfo(
                _load_timedelta(utcoffset), _load_timedelta(dstoffset), tzname
            )
            for utcoffset, dstoffset, tzname in zip(utcoff, dstoff, abbr)
        ]

        self._trans_utc = trans_utc
        self._trans_local = trans_local
        self._ttinfos = [_ttinfo_list[idx] for idx in trans_idx]

        # Find the first non-DST transition
        for i in range(len(isdst)):
            if not isdst[i]:
                self._tti_before = _ttinfo_list[i]
                break
        else:
            if self._ttinfos:
                self._tti_before = self._ttinfos[0]
            else:
                self._tti_before = None

        # Set the "fallback" time zone
        if tz_str is not None and tz_str != b"":
            self._tz_after = _parse_tz_str(tz_str.decode())
        else:
            if not self._ttinfos and not _ttinfo_list:
                raise ValueError("No time zone information found.")

            if self._ttinfos:
                self._tz_after = self._ttinfos[-1]
            else:
                self._tz_after = _ttinfo_list[-1]

        # Determine if this is a "fixed offset" zone, meaning that the output
        # of the utcoffset, dst and tzname functions does not depend on the
        # specific datetime passed.
        #
        # We make three simplifying assumptions here:
        #
        # 1. If _tz_after is not a _ttinfo, it has transitions that might
        #    actually occur (it is possible to construct TZ strings that
        #    specify STD and DST but no transitions ever occur, such as
        #    AAA0BBB,0/0,J365/25).
        # 2. If _ttinfo_list contains more than one _ttinfo object, the objects
        #    represent different offsets.
        # 3. _ttinfo_list contains no unused _ttinfos (in which case an
        #    otherwise fixed-offset zone with extra _ttinfos defined may
        #    appear to *not* be a fixed offset zone).
        #
        # Violations to these assumptions would be fairly exotic, and exotic
        # zones should almost certainly not be used with datetime.time (the
        # only thing that would be affected by this).
        if len(_ttinfo_list) > 1 or not isinstance(self._tz_after, _ttinfo):
            self._fixed_offset = False
        elif not _ttinfo_list:
            self._fixed_offset = True
        else:
            self._fixed_offset = _ttinfo_list[0] == self._tz_after

    @staticmethod
    def _utcoff_to_dstoff(trans_idx, utcoffsets, isdsts):
        # Now we must transform our ttis and abbrs into `_ttinfo` objects,
        # but there is an issue: .dst() must return a timedelta with the
        # difference between utcoffset() and the "standard" offset, but
        # the "base offset" and "DST offset" are not encoded in the file;
        # we can infer what they are from the isdst flag, but it is not
        # sufficient to just look at the last standard offset, because
        # occasionally countries will shift both DST offset and base offset.

        typecnt = len(isdsts)
        dstoffs = [0] * typecnt  # Provisionally assign all to 0.
        dst_cnt = sum(isdsts)
        dst_found = 0

        for i in range(1, len(trans_idx)):
            if dst_cnt == dst_found:
                break

            idx = trans_idx[i]

            dst = isdsts[idx]

            # We're only going to look at daylight saving time
            if not dst:
                continue

            # Skip any offsets that have already been assigned
            if dstoffs[idx] != 0:
                continue

            dstoff = 0
            utcoff = utcoffsets[idx]

            comp_idx = trans_idx[i - 1]

            if not isdsts[comp_idx]:
                dstoff = utcoff - utcoffsets[comp_idx]

            if not dstoff and idx < (typecnt - 1):
                comp_idx = trans_idx[i + 1]

                # If the following transition is also DST and we couldn't
                # find the DST offset by this point, we're going to have to
                # skip it and hope this transition gets assigned later
                if isdsts[comp_idx]:
                    continue

                dstoff = utcoff - utcoffsets[comp_idx]

            if dstoff:
                dst_found += 1
                dstoffs[idx] = dstoff
        else:
            # If we didn't find a valid value for a given index, we'll end up
            # with dstoff = 0 for something where `isdst=1`. This is obviously
            # wrong - one hour will be a much better guess than 0
            for idx in range(typecnt):
                if not dstoffs[idx] and isdsts[idx]:
                    dstoffs[idx] = 3600

        return dstoffs

    @staticmethod
    def _ts_to_local(trans_idx, trans_list_utc, utcoffsets):
        """Generate number of seconds since 1970 *in the local time*.

        This is necessary to easily find the transition times in local time"""
        if not trans_list_utc:
            return [[], []]

        # Start with the timestamps and modify in-place
        trans_list_wall = [list(trans_list_utc), list(trans_list_utc)]

        if len(utcoffsets) > 1:
            offset_0 = utcoffsets[0]
            offset_1 = utcoffsets[trans_idx[0]]
            if offset_1 > offset_0:
                offset_1, offset_0 = offset_0, offset_1
        else:
            offset_0 = offset_1 = utcoffsets[0]

        trans_list_wall[0][0] += offset_0
        trans_list_wall[1][0] += offset_1

        for i in range(1, len(trans_idx)):
            offset_0 = utcoffsets[trans_idx[i - 1]]
            offset_1 = utcoffsets[trans_idx[i]]

            if offset_1 > offset_0:
                offset_1, offset_0 = offset_0, offset_1

            trans_list_wall[0][i] += offset_0
            trans_list_wall[1][i] += offset_1

        return trans_list_wall


class _ttinfo:
    __slots__ = ["utcoff", "dstoff", "tzname"]

    def __init__(self, utcoff, dstoff, tzname):
        self.utcoff = utcoff
        self.dstoff = dstoff
        self.tzname = tzname

    def __eq__(self, other):
        return (
            self.utcoff == other.utcoff
            and self.dstoff == other.dstoff
            and self.tzname == other.tzname
        )

    def __repr__(self):  # pragma: nocover
        return (
            f"{self.__class__.__name__}"
            + f"({self.utcoff}, {self.dstoff}, {self.tzname})"
        )


_NO_TTINFO = _ttinfo(None, None, None)


class _TZStr:
    __slots__ = (
        "std",
        "dst",
        "start",
        "end",
        "get_trans_info",
        "get_trans_info_fromutc",
        "dst_diff",
    )

    def __init__(
        self, std_abbr, std_offset, dst_abbr, dst_offset, start=None, end=None
    ):
        self.dst_diff = dst_offset - std_offset
        std_offset = _load_timedelta(std_offset)
        self.std = _ttinfo(
            utcoff=std_offset, dstoff=_load_timedelta(0), tzname=std_abbr
        )

        self.start = start
        self.end = end

        dst_offset = _load_timedelta(dst_offset)
        delta = _load_timedelta(self.dst_diff)
        self.dst = _ttinfo(utcoff=dst_offset, dstoff=delta, tzname=dst_abbr)

        # These are assertions because the constructor should only be called
        # by functions that would fail before passing start or end
        assert start is not None, "No transition start specified"
        assert end is not None, "No transition end specified"

        self.get_trans_info = self._get_trans_info
        self.get_trans_info_fromutc = self._get_trans_info_fromutc

    def transitions(self, year):
        start = self.start.year_to_epoch(year)
        end = self.end.year_to_epoch(year)
        return start, end

    def _get_trans_info(self, ts, year, fold):
        """Get the information about the current transition - tti"""
        start, end = self.transitions(year)

        # With fold = 0, the period (denominated in local time) with the
        # smaller offset starts at the end of the gap and ends at the end of
        # the fold; with fold = 1, it runs from the start of the gap to the
        # beginning of the fold.
        #
        # So in order to determine the DST boundaries we need to know both
        # the fold and whether DST is positive or negative (rare), and it
        # turns out that this boils down to fold XOR is_positive.
        if fold == (self.dst_diff >= 0):
            end -= self.dst_diff
        else:
            start += self.dst_diff

        if start < end:
            isdst = start <= ts < end
        else:
            isdst = not (end <= ts < start)

        return self.dst if isdst else self.std

    def _get_trans_info_fromutc(self, ts, year):
        start, end = self.transitions(year)
        start -= self.std.utcoff.total_seconds()
        end -= self.dst.utcoff.total_seconds()

        if start < end:
            isdst = start <= ts < end
        else:
            isdst = not (end <= ts < start)

        # For positive DST, the ambiguous period is one dst_diff after the end
        # of DST; for negative DST, the ambiguous period is one dst_diff before
        # the start of DST.
        if self.dst_diff > 0:
            ambig_start = end
            ambig_end = end + self.dst_diff
        else:
            ambig_start = start
            ambig_end = start - self.dst_diff

        fold = ambig_start <= ts < ambig_end

        return (self.dst if isdst else self.std, fold)


def _post_epoch_days_before_year(year):
    """Get the number of days between 1970-01-01 and YEAR-01-01"""
    y = year - 1
    return y * 365 + y // 4 - y // 100 + y // 400 - EPOCHORDINAL


class _DayOffset:
    __slots__ = ["d", "julian", "hour", "minute", "second"]

    def __init__(self, d, julian, hour=2, minute=0, second=0):
        min_day = 0 + julian  # convert bool to int
        if not min_day <= d <= 365:
            raise ValueError(f"d must be in [{min_day}, 365], not: {d}")

        self.d = d
        self.julian = julian
        self.hour = hour
        self.minute = minute
        self.second = second

    def year_to_epoch(self, year):
        days_before_year = _post_epoch_days_before_year(year)

        d = self.d
        if self.julian and d >= 59 and calendar.isleap(year):
            d += 1

        epoch = (days_before_year + d) * 86400
        epoch += self.hour * 3600 + self.minute * 60 + self.second

        return epoch


class _CalendarOffset:
    __slots__ = ["m", "w", "d", "hour", "minute", "second"]

    _DAYS_BEFORE_MONTH = (
        -1,
        0,
        31,
        59,
        90,
        120,
        151,
        181,
        212,
        243,
        273,
        304,
        334,
    )

    def __init__(self, m, w, d, hour=2, minute=0, second=0):
        if not 1 <= m <= 12:
            raise ValueError("m must be in [1, 12]")

        if not 1 <= w <= 5:
            raise ValueError("w must be in [1, 5]")

        if not 0 <= d <= 6:
            raise ValueError("d must be in [0, 6]")

        self.m = m
        self.w = w
        self.d = d
        self.hour = hour
        self.minute = minute
        self.second = second

    @classmethod
    def _ymd2ord(cls, year, month, day):
        return (
            _post_epoch_days_before_year(year)
            + cls._DAYS_BEFORE_MONTH[month]
            + (month > 2 and calendar.isleap(year))
            + day
        )

    # TODO: These are not actually epoch dates as they are expressed in local time
    def year_to_epoch(self, year):
        """Calculates the datetime of the occurrence from the year"""
        # We know year and month, we need to convert w, d into day of month
        #
        # Week 1 is the first week in which day `d` (where 0 = Sunday) appears.
        # Week 5 represents the last occurrence of day `d`, so we need to know
        # the range of the month.
        first_day, days_in_month = calendar.monthrange(year, self.m)

        # This equation seems magical, so I'll break it down:
        # 1. calendar says 0 = Monday, POSIX says 0 = Sunday
        #    so we need first_day + 1 to get 1 = Monday -> 7 = Sunday,
        #    which is still equivalent because this math is mod 7
        # 2. Get first day - desired day mod 7: -1 % 7 = 6, so we don't need
        #    to do anything to adjust negative numbers.
        # 3. Add 1 because month days are a 1-based index.
        month_day = (self.d - (first_day + 1)) % 7 + 1

        # Now use a 0-based index version of `w` to calculate the w-th
        # occurrence of `d`
        month_day += (self.w - 1) * 7

        # month_day will only be > days_in_month if w was 5, and `w` means
        # "last occurrence of `d`", so now we just check if we over-shot the
        # end of the month and if so knock off 1 week.
        if month_day > days_in_month:
            month_day -= 7

        ordinal = self._ymd2ord(year, self.m, month_day)
        epoch = ordinal * 86400
        epoch += self.hour * 3600 + self.minute * 60 + self.second
        return epoch


def _parse_tz_str(tz_str):
    # The tz string has the format:
    #
    # std[offset[dst[offset],start[/time],end[/time]]]
    #
    # std and dst must be 3 or more characters long and must not contain
    # a leading colon, embedded digits, commas, nor a plus or minus signs;
    # The spaces between "std" and "offset" are only for display and are
    # not actually present in the string.
    #
    # The format of the offset is ``[+|-]hh[:mm[:ss]]``

    offset_str, *start_end_str = tz_str.split(",", 1)

    parser_re = re.compile(
        r"""
        (?P<std>[^<0-9:.+-]+|<[a-zA-Z0-9+-]+>)
        (?:
            (?P<stdoff>[+-]?\d{1,3}(?::\d{2}(?::\d{2})?)?)
            (?:
                (?P<dst>[^0-9:.+-]+|<[a-zA-Z0-9+-]+>)
                (?P<dstoff>[+-]?\d{1,3}(?::\d{2}(?::\d{2})?)?)?
            )? # dst
        )? # stdoff
        """,
        re.ASCII|re.VERBOSE
    )

    m = parser_re.fullmatch(offset_str)

    if m is None:
        raise ValueError(f"{tz_str} is not a valid TZ string")

    std_abbr = m.group("std")
    dst_abbr = m.group("dst")
    dst_offset = None

    std_abbr = std_abbr.strip("<>")

    if dst_abbr:
        dst_abbr = dst_abbr.strip("<>")

    if std_offset := m.group("stdoff"):
        try:
            std_offset = _parse_tz_delta(std_offset)
        except ValueError as e:
            raise ValueError(f"Invalid STD offset in {tz_str}") from e
    else:
        std_offset = 0

    if dst_abbr is not None:
        if dst_offset := m.group("dstoff"):
            try:
                dst_offset = _parse_tz_delta(dst_offset)
            except ValueError as e:
                raise ValueError(f"Invalid DST offset in {tz_str}") from e
        else:
            dst_offset = std_offset + 3600

        if not start_end_str:
            raise ValueError(f"Missing transition rules: {tz_str}")

        start_end_strs = start_end_str[0].split(",", 1)
        try:
            start, end = (_parse_dst_start_end(x) for x in start_end_strs)
        except ValueError as e:
            raise ValueError(f"Invalid TZ string: {tz_str}") from e

        return _TZStr(std_abbr, std_offset, dst_abbr, dst_offset, start, end)
    elif start_end_str:
        raise ValueError(f"Transition rule present without DST: {tz_str}")
    else:
        # This is a static ttinfo, don't return _TZStr
        return _ttinfo(
            _load_timedelta(std_offset), _load_timedelta(0), std_abbr
        )


def _parse_dst_start_end(dststr):
    date, *time = dststr.split("/", 1)
    type = date[:1]
    if type == "M":
        n_is_julian = False
        m = re.fullmatch(r"M(\d{1,2})\.(\d).(\d)", date, re.ASCII)
        if m is None:
            raise ValueError(f"Invalid dst start/end date: {dststr}")
        date_offset = tuple(map(int, m.groups()))
        offset = _CalendarOffset(*date_offset)
    else:
        if type == "J":
            n_is_julian = True
            date = date[1:]
        else:
            n_is_julian = False

        doy = int(date)
        offset = _DayOffset(doy, n_is_julian)

    if time:
        offset.hour, offset.minute, offset.second = _parse_transition_time(time[0])

    return offset


def _parse_transition_time(time_str):
    match = re.fullmatch(
        r"(?P<sign>[+-])?(?P<h>\d{1,3})(:(?P<m>\d{2})(:(?P<s>\d{2}))?)?",
        time_str,
        re.ASCII
    )
    if match is None:
        raise ValueError(f"Invalid time: {time_str}")

    h, m, s = (int(v or 0) for v in match.group("h", "m", "s"))

    if h > 167:
        raise ValueError(
            f"Hour must be in [0, 167]: {time_str}"
        )

    if match.group("sign") == "-":
        h, m, s = -h, -m, -s

    return h, m, s


def _parse_tz_delta(tz_delta):
    match = re.fullmatch(
        r"(?P<sign>[+-])?(?P<h>\d{1,3})(:(?P<m>\d{2})(:(?P<s>\d{2}))?)?",
        tz_delta,
        re.ASCII
    )
    # Anything passed to this function should already have hit an equivalent
    # regular expression to find the section to parse.
    assert match is not None, tz_delta

    h, m, s = (int(v or 0) for v in match.group("h", "m", "s"))

    total = h * 3600 + m * 60 + s

    if h > 24:
        raise ValueError(
            f"Offset hours must be in [0, 24]: {tz_delta}"
        )

    # Yes, +5 maps to an offset of -5h
    if match.group("sign") != "-":
        total = -total

    return total
```
