## Supplementary software v0.2.1 for "Virtual control arms for paediatric myopia trials: external validation of axial-elongation models": METADATA

```
Metadata-Version: 2.1
Name: pytz
Version: 2025.2
Summary: World timezone definitions, modern and historical
Home-page: http://pythonhosted.org/pytz
Download-URL: https://pypi.org/project/pytz/
Author: Stuart Bishop
Author-email: stuart@stuartbishop.net
Maintainer: Stuart Bishop
Maintainer-email: stuart@stuartbishop.net
License: MIT
Keywords: timezone,tzinfo,datetime,olson,time
Platform: Independent
Classifier: Development Status :: 6 - Mature
Classifier: Intended Audience :: Developers
Classifier: License :: OSI Approved :: MIT License
Classifier: Natural Language :: English
Classifier: Operating System :: OS Independent
Classifier: Programming Language :: Python
Classifier: Programming Language :: Python :: 2
Classifier: Programming Language :: Python :: 2.4
Classifier: Programming Language :: Python :: 2.5
Classifier: Programming Language :: Python :: 2.6
Classifier: Programming Language :: Python :: 2.7
Classifier: Programming Language :: Python :: 3
Classifier: Programming Language :: Python :: 3.1
Classifier: Programming Language :: Python :: 3.2
Classifier: Programming Language :: Python :: 3.3
Classifier: Programming Language :: Python :: 3.4
Classifier: Programming Language :: Python :: 3.5
Classifier: Programming Language :: Python :: 3.6
Classifier: Programming Language :: Python :: 3.7
Classifier: Programming Language :: Python :: 3.8
Classifier: Programming Language :: Python :: 3.9
Classifier: Programming Language :: Python :: 3.10
Classifier: Programming Language :: Python :: 3.11
Classifier: Programming Language :: Python :: 3.12
Classifier: Programming Language :: Python :: 3.13
Classifier: Topic :: Software Development :: Libraries :: Python Modules
License-File: LICENSE.txt

pytz - World Timezone Definitions for Python
============================================

:Author: Stuart Bishop <stuart@stuartbishop.net>

Introduction
~~~~~~~~~~~~

pytz brings the Olson tz database into Python. This library allows
accurate and cross platform timezone calculations using Python 2.4
or higher. It also solves the issue of ambiguous times at the end
of daylight saving time, which you can read more about in the Python
Library Reference (``datetime.tzinfo``).

Almost all of the Olson timezones are supported.

.. note::

    Projects using Python 3.9 or later should be using the support
    now included as part of the standard library, and third party
    packages work with it such as `tzdata <https://pypi.org/project/tzdata/>`_.
    pytz offers no advantages beyond backwards compatibility with
    code written for earlier versions of Python.

.. note::

    This library differs from the documented Python API for
    tzinfo implementations; if you want to create local wallclock
    times you need to use the ``localize()`` method documented in this
    document. In addition, if you perform date arithmetic on local
    times that cross DST boundaries, the result may be in an incorrect
    timezone (ie. subtract 1 minute from 2002-10-27 1:00 EST and you get
    2002-10-27 0:59 EST instead of the correct 2002-10-27 1:59 EDT). A
    ``normalize()`` method is provided to correct this. Unfortunately these
    issues cannot be resolved without modifying the Python datetime
    implementation (see PEP-431).


Installation
~~~~~~~~~~~~

This package can either be installed using ``pip`` or from a tarball using the
standard Python distutils.

If you are installing using ``pip``, you don't need to download anything as the
latest version will be downloaded for you from PyPI::

    pip install pytz

If you are installing from a tarball, run the following command as an
administrative user::

    python setup.py install


pytz for Enterprise
~~~~~~~~~~~~~~~~~~~

Available as part of the Tidelift Subscription.

The maintainers of pytz and thousands of other packages are working with Tidelift to deliver commercial support and maintenance for the open source dependencies you use to build your applications. Save time, reduce risk, and improve code health, while paying the maintainers of the exact dependencies you use. `Learn more. <https://tidelift.com/subscription/pkg/pypi-pytz?utm_source=pypi-pytz&utm_medium=referral&utm_campaign=enterprise&utm_term=repo>`_.


Example & Usage
~~~~~~~~~~~~~~~

Localized times and date arithmetic
-----------------------------------

>>> from datetime import datetime, timedelta
>>> from pytz import timezone
>>> import pytz
>>> utc = pytz.utc
>>> utc.zone
'UTC'
>>> eastern = timezone('US/Eastern')
>>> eastern.zone
'US/Eastern'
>>> amsterdam = timezone('Europe/Amsterdam')
>>> fmt = '%Y-%m-%d %H:%M:%S %Z%z'

This library only supports two ways of building a localized time. The
first is to use the ``localize()`` method provided by the pytz library.
This is used to localize a naive datetime (datetime with no timezone
information):

>>> loc_dt = eastern.localize(datetime(2002, 10, 27, 6, 0, 0))
>>> print(loc_dt.strftime(fmt))
2002-10-27 06:00:00 EST-0500

The second way of building a localized time is by converting an existing
localized time using the standard ``astimezone()`` method:

>>> ams_dt = loc_dt.astimezone(amsterdam)
>>> ams_dt.strftime(fmt)
'2002-10-27 12:00:00 CET+0100'

Unfortunately using the tzinfo argument of the standard datetime
constructors ''does not work'' with pytz for many timezones.

>>> datetime(2002, 10, 27, 12, 0, 0, tzinfo=amsterdam).strftime(fmt)  # /!\ Does not work this way!
'2002-10-27 12:00:00 LMT+0018'

It is safe for timezones without daylight saving transitions though, such
as UTC:

>>> datetime(2002, 10, 27, 12, 0, 0, tzinfo=pytz.utc).strftime(fmt)  # /!\ Not recommended except for UTC
'2002-10-27 12:00:00 UTC+0000'

The preferred way of dealing with times is to always work in UTC,
converting to localtime only when generating output to be read
by humans.

>>> utc_dt = datetime(2002, 10, 27, 6, 0, 0, tzinfo=utc)
>>> loc_dt = utc_dt.astimezone(eastern)
>>> loc_dt.strftime(fmt)
'2002-10-27 01:00:00 EST-0500'

This library also allows you to do date arithmetic using local
times, although it is more complicated than working in UTC as you
need to use the ``normalize()`` method to handle daylight saving time
and other timezone transitions. In this example, ``loc_dt`` is set
to the instant when daylight saving time ends in the US/Eastern
timezone.

>>> before = loc_dt - timedelta(minutes=10)
>>> before.strftime(fmt)
'2002-10-27 00:50:00 EST-0500'
>>> eastern.normalize(before).strftime(fmt)
'2002-10-27 01:50:00 EDT-0400'
>>> after = eastern.normalize(before + timedelta(minutes=20))
>>> after.strftime(fmt)
'2002-10-27 01:10:00 EST-0500'

Creating local times is also tricky, and the reason why working with
local times is not recommended. Unfortunately, you cannot just pass
a ``tzinfo`` argument when constructing a datetime (see the next
section for more details)

>>> dt = datetime(2002, 10, 27, 1, 30, 0)
>>> dt1 = eastern.localize(dt, is_dst=True)
>>> dt1.strftime(fmt)
'2002-10-27 01:30:00 EDT-0400'
>>> dt2 = eastern.localize(dt, is_dst=False)
>>> dt2.strftime(fmt)
'2002-10-27 01:30:00 EST-0500'

Converting between timezones is more easily done, using the
standard astimezone method.

>>> utc_dt = datetime.fromtimestamp(1143408899, tz=utc)
>>> utc_dt.strftime(fmt)
'2006-03-26 21:34:59 UTC+0000'
>>> au_tz = timezone('Australia/Sydney')
>>> au_dt = utc_dt.astimezone(au_tz)
>>> au_dt.strftime(fmt)
'2006-03-27 08:34:59 AEDT+1100'
>>> utc_dt2 = au_dt.astimezone(utc)
>>> utc_dt2.strftime(fmt)
'2006-03-26 21:34:59 UTC+0000'
>>> utc_dt == utc_dt2
True

You can take shortcuts when dealing with the UTC side of timezone
conversions. ``normalize()`` and ``localize()`` are not really
necessary when there are no daylight saving time transitions to
deal with.

>>> utc_dt = datetime.fromtimestamp(1143408899, tz=utc)
>>> utc_dt.strftime(fmt)
'2006-03-26 21:34:59 UTC+0000'
>>> au_tz = timezone('Australia/Sydney')
>>> au_dt = au_tz.normalize(utc_dt.astimezone(au_tz))
>>> au_dt.strftime(fmt)
'2006-03-27 08:34:59 AEDT+1100'
>>> utc_dt2 = au_dt.astimezone(utc)
>>> utc_dt2.strftime(fmt)
'2006-03-26 21:34:59 UTC+0000'


``tzinfo`` API
--------------

The ``tzinfo`` instances returned by the ``timezone()`` function have
been extended to cope with ambiguous times by adding an ``is_dst``
parameter to the ``utcoffset()``, ``dst()`` && ``tzname()`` methods.

>>> tz = timezone('America/St_Johns')

>>> normal = datetime(2009, 9, 1)
>>> ambiguous = datetime(2009, 10, 31, 23, 30)

The ``is_dst`` parameter is ignored for most timestamps. It is only used
during DST transition ambiguous periods to resolve that ambiguity.

>>> print(tz.utcoffset(normal, is_dst=True))
-1 day, 21:30:00
>>> print(tz.dst(normal, is_dst=True))
1:00:00
>>> tz.tzname(normal, is_dst=True)
'NDT'

>>> print(tz.utcoffset(ambiguous, is_dst=True))
-1 day, 21:30:00
>>> print(tz.dst(ambiguous, is_dst=True))
1:00:00
>>> tz.tzname(ambiguous, is_dst=True)
'NDT'

>>> print(tz.utcoffset(normal, is_dst=False))
-1 day, 21:30:00
>>> tz.dst(normal, is_dst=False).seconds
3600
>>> tz.tzname(normal, is_dst=False)
'NDT'

>>> print(tz.utcoffset(ambiguous, is_dst=False))
-1 day, 20:30:00
>>> tz.dst(ambiguous, is_dst=False)
datetime.timedelta(0)
>>> tz.tzname(ambiguous, is_dst=False)
'NST'

If ``is_dst`` is not specified, ambiguous timestamps will raise
an ``pytz.exceptions.AmbiguousTimeError`` exception.

>>> print(tz.utcoffset(normal))
-1 day, 21:30:00
>>> print(tz.dst(normal))
1:00:00
>>> tz.tzname(normal)
'NDT'

>>> import pytz.exceptions
>>> try:
...     tz.utcoffset(ambiguous)
... except pytz.exceptions.AmbiguousTimeError:
...     print('pytz.exceptions.AmbiguousTimeError: %s' % ambiguous)
pytz.exceptions.AmbiguousTimeError: 2009-10-31 23:30:00
>>> try:
...     tz.dst(ambiguous)
... except pytz.exceptions.AmbiguousTimeError:
...     print('pytz.exceptions.AmbiguousTimeError: %s' % ambiguous)
pytz.exceptions.AmbiguousTimeError: 2009-10-31 23:30:00
>>> try:
...     tz.tzname(ambiguous)
... except pytz.exceptions.AmbiguousTimeError:
...     print('pytz.exceptions.AmbiguousTimeError: %s' % ambiguous)
pytz.exceptions.AmbiguousTimeError: 2009-10-31 23:30:00


Problems with Localtime
~~~~~~~~~~~~~~~~~~~~~~~

The major problem we have to deal with is that certain datetimes
may occur twice in a year. For example, in the US/Eastern timezone
on the last Sunday morning in October, the following sequence
happens:

    - 01:00 EDT occurs
    - 1 hour later, instead of 2:00am the clock is turned back 1 hour
      and 01:00 happens again (this time 01:00 EST)

In fact, every instant between 01:00 and 02:00 occurs twice. This means
that if you try and create a time in the 'US/Eastern' timezone
the standard datetime syntax, there is no way to specify if you meant
before of after the end-of-daylight-saving-time transition. Using the
pytz custom syntax, the best you can do is make an educated guess:

>>> loc_dt = eastern.localize(datetime(2002, 10, 27, 1, 30, 00))
>>> loc_dt.strftime(fmt)
'2002-10-27 01:30:00 EST-0500'

As you can see, the system has chosen one for you and there is a 50%
chance of it being out by one hour. For some applications, this does
not matter. However, if you are trying to schedule meetings with people
in different timezones or analyze log files it is not acceptable.

The best and simplest solution is to stick with using UTC.  The pytz
package encourages using UTC for internal timezone representation by
including a special UTC implementation based on the standard Python
reference implementation in the Python documentation.

The UTC timezone unpickles to be the same instance, and pickles to a
smaller size than other pytz tzinfo instances.  The UTC implementation
can be obtained as pytz.utc, pytz.UTC, or pytz.timezone('UTC').

>>> import pickle, pytz
>>> dt = datetime(2005, 3, 1, 14, 13, 21, tzinfo=utc)
>>> naive = dt.replace(tzinfo=None)
>>> p = pickle.dumps(dt, 1)
>>> naive_p = pickle.dumps(naive, 1)
>>> len(p) - len(naive_p)
17
>>> new = pickle.loads(p)
>>> new == dt
True
>>> new is dt
False
>>> new.tzinfo is dt.tzinfo
True
>>> pytz.utc is pytz.UTC is pytz.timezone('UTC')
True

Note that some other timezones are commonly thought of as the same (GMT,
Greenwich, Universal, etc.). The definition of UTC is distinct from these
other timezones, and they are not equivalent. For this reason, they will
not compare the same in Python.

>>> utc == pytz.timezone('GMT')
False

See the section `What is UTC`_, below.

If you insist on working with local times, this library provides a
facility for constructing them unambiguously:

>>> loc_dt = datetime(2002, 10, 27, 1, 30, 00)
>>> est_dt = eastern.localize(loc_dt, is_dst=True)
>>> edt_dt = eastern.localize(loc_dt, is_dst=False)
>>> print(est_dt.strftime(fmt) + ' / ' + edt_dt.strftime(fmt))
2002-10-27 01:30:00 EDT-0400 / 2002-10-27 01:30:00 EST-0500

If you pass None as the is_dst flag to localize(), pytz will refuse to
guess and raise exceptions if you try to build ambiguous or non-existent
times.

For example, 1:30am on 27th Oct 2002 happened twice in the US/Eastern
timezone when the clocks where put back at the end of Daylight Saving
Time:

>>> dt = datetime(2002, 10, 27, 1, 30, 00)
>>> try:
...     eastern.localize(dt, is_dst=None)
... except pytz.exceptions.AmbiguousTimeError:
...     print('pytz.exceptions.AmbiguousTimeError: %s' % dt)
pytz.exceptions.AmbiguousTimeError: 2002-10-27 01:30:00

Similarly, 2:30am on 7th April 2002 never happened at all in the
US/Eastern timezone, as the clocks where put forward at 2:00am skipping
the entire hour:

>>> dt = datetime(2002, 4, 7, 2, 30, 00)
>>> try:
...     eastern.localize(dt, is_dst=None)
... except pytz.exceptions.NonExistentTimeError:
...     print('pytz.exceptions.NonExistentTimeError: %s' % dt)
pytz.exceptions.NonExistentTimeError: 2002-04-07 02:30:00

Both of these exceptions share a common base class to make error handling
easier:

>>> isinstance(pytz.AmbiguousTimeError(), pytz.InvalidTimeError)
True
>>> isinstance(pytz.NonExistentTimeError(), pytz.InvalidTimeError)
True


A special case is where countries change their timezone definitions
with no daylight savings time switch. For example, in 1915 Warsaw
switched from Warsaw time to Central European time with no daylight savings
transition. So at the stroke of midnight on August 5th 1915 the clocks
were wound back 24 minutes creating an ambiguous time period that cannot
be specified without referring to the timezone abbreviation or the
actual UTC offset. In this case midnight happened twice, neither time
during a daylight saving time period. pytz handles this transition by
treating the ambiguous period before the switch as daylight savings
time, and the ambiguous period after as standard time.


>>> warsaw = pytz.timezone('Europe/Warsaw')
>>> amb_dt1 = warsaw.localize(datetime(1915, 8, 4, 23, 59, 59), is_dst=True)
>>> amb_dt1.strftime(fmt)
'1915-08-04 23:59:59 WMT+0124'
>>> amb_dt2 = warsaw.localize(datetime(1915, 8, 4, 23, 59, 59), is_dst=False)
>>> amb_dt2.strftime(fmt)
'1915-08-04 23:59:59 CET+0100'
>>> switch_dt = warsaw.localize(datetime(1915, 8, 5, 00, 00, 00), is_dst=False)
>>> switch_dt.strftime(fmt)
'1915-08-05 00:00:00 CET+0100'
>>> str(switch_dt - amb_dt1)
'0:24:01'
>>> str(switch_dt - amb_dt2)
'0:00:01'

The best way of creating a time during an ambiguous time period is
by converting from another timezone such as UTC:

>>> utc_dt = datetime(1915, 8, 4, 22, 36, tzinfo=pytz.utc)
>>> utc_dt.astimezone(warsaw).strftime(fmt)
'1915-08-04 23:36:00 CET+0100'

The standard Python way of handling all these ambiguities is not to
handle them, such as demonstrated in this example using the US/Eastern
timezone definition from the Python documentation (Note that this
implementation only works for dates between 1987 and 2006 - it is
included for tests only!):

>>> from pytz.reference import Eastern # pytz.reference only for tests
>>> dt = datetime(2002, 10, 27, 0, 30, tzinfo=Eastern)
>>> str(dt)
'2002-10-27 00:30:00-04:00'
>>> str(dt + timedelta(hours=1))
'2002-10-27 01:30:00-05:00'
>>> str(dt + timedelta(hours=2))
'2002-10-27 02:30:00-05:00'
>>> str(dt + timedelta(hours=3))
'2002-10-27 03:30:00-05:00'

Notice the first two results? At first glance you might think they are
correct, but taking the UTC offset into account you find that they are
actually two hours appart instead of the 1 hour we asked for.

>>> from pytz.reference import UTC # pytz.reference only for tests
>>> str(dt.astimezone(UTC))
'2002-10-27 04:30:00+00:00'
>>> str((dt + timedelta(hours=1)).astimezone(UTC))
'2002-10-27 06:30:00+00:00'


Country Information
~~~~~~~~~~~~~~~~~~~

A mechanism is provided to access the timezones commonly in use
for a particular country, looked up using the ISO 3166 country code.
It returns a list of strings that can be used to retrieve the relevant
tzinfo instance using ``pytz.timezone()``:

>>> print(' '.join(pytz.country_timezones['nz']))
Pacific/Auckland Pacific/Chatham

The Olson database comes with a ISO 3166 country code to English country
name mapping that pytz exposes as a dictionary:

>>> print(pytz.country_names['nz'])
New Zealand


What is UTC
~~~~~~~~~~~

'UTC' is `Coordinated Universal Time`_. It is a successor to, but distinct
from, Greenwich Mean Time (GMT) and the various definitions of Universal
Time. UTC is now the worldwide standard for regulating clocks and time
measurement.

All other timezones are defined relative to UTC, and include offsets like
UTC+0800 - hours to add or subtract from UTC to derive the local time. No
daylight saving time occurs in UTC, making it a useful timezone to perform
date arithmetic without worrying about the confusion and ambiguities caused
by daylight saving time transitions, your country changing its timezone, or
mobile computers that roam through multiple timezones.

..  _Coordinated Universal Time: https://en.wikipedia.org/wiki/Coordinated_Universal_Time


Helpers
~~~~~~~

There are two lists of timezones provided.

``all_timezones`` is the exhaustive list of the timezone names that can
be used.

>>> from pytz import all_timezones
>>> len(all_timezones) >= 500
True
>>> 'Etc/Greenwich' in all_timezones
True

``common_timezones`` is a list of useful, current timezones. It doesn't
contain deprecated zones or historical zones, except for a few I've
deemed in common usage, such as US/Eastern (open a bug report if you
think other timezones are deserving of being included here). It is also
a sequence of strings.

>>> from pytz import common_timezones
>>> len(common_timezones) < len(all_timezones)
True
>>> 'Etc/Greenwich' in common_timezones
False
>>> 'Australia/Melbourne' in common_timezones
True
>>> 'US/Eastern' in common_timezones
True
>>> 'Canada/Eastern' in common_timezones
True
>>> 'Australia/Yancowinna' in all_timezones
True
>>> 'Australia/Yancowinna' in common_timezones
False

Both ``common_timezones`` and ``all_timezones`` are alphabetically
sorted:

>>> common_timezones_dupe = common_timezones[:]
>>> common_timezones_dupe.sort()
>>> common_timezones == common_timezones_dupe
True
>>> all_timezones_dupe = all_timezones[:]
>>> all_timezones_dupe.sort()
>>> all_timezones == all_timezones_dupe
True

``all_timezones`` and ``common_timezones`` are also available as sets.

>>> from pytz import all_timezones_set, common_timezones_set
>>> 'US/Eastern' in all_timezones_set
True
>>> 'US/Eastern' in common_timezones_set
True
>>> 'Australia/Victoria' in common_timezones_set
False

You can also retrieve lists of timezones used by particular countries
using the ``country_timezones()`` function. It requires an ISO-3166
two letter country code.

>>> from pytz import country_timezones
>>> print(' '.join(country_timezones('ch')))
Europe/Zurich
>>> print(' '.join(country_timezones('CH')))
Europe/Zurich


Internationalization - i18n/l10n
~~~~~~~~~~~~~~~~~~~~~~~~~~~~~~~~

Pytz is an interface to the IANA database, which uses ASCII names. The `Unicode  Consortium's Unicode Locales (CLDR) <http://cldr.unicode.org>`_
project provides translations. Python packages such as
`Babel <https://babel.pocoo.org/en/latest/api/dates.html#timezone-functionality>`_
and Thomas Khyn's `l18n <https://pypi.org/project/l18n/>`_ package can be used
to access these translations from Python.


License
~~~~~~~

MIT license.

This code is also available as part of Zope 3 under the Zope Public
License,  Version 2.1 (ZPL).

I'm happy to relicense this code if necessary for inclusion in other
open source projects.


Latest Versions
~~~~~~~~~~~~~~~

This package will be updated after releases of the Olson timezone
database.  The latest version can be downloaded from the `Python Package
Index <https://pypi.org/project/pytz/>`_.  The code that is used
to generate this distribution is hosted on Github and available
using git::

    git clone https://github.com/stub42/pytz.git

Announcements of new releases are made on
`Launchpad <https://launchpad.net/pytz>`_, and the
`Atom feed <http://feeds.launchpad.net/pytz/announcements.atom>`_
hosted there.


Bugs, Feature Requests & Patches
~~~~~~~~~~~~~~~~~~~~~~~~~~~~~~~~

Bugs should be reported on `Github <https://github.com/stub42/pytz/issues>`_.
Feature requests are unlikely to be considered, and efforts instead directed
to timezone support now built into Python or packages that work with it.


Security Issues
~~~~~~~~~~~~~~~

Reports about security issues can be made via `Tidelift <https://tidelift.com/security>`_.


Issues & Limitations
~~~~~~~~~~~~~~~~~~~~

- This project is in maintenance mode. Projects using Python 3.9 or later
  are best served by using the timezone functionaly now included in core
  Python and packages that work with it such as `tzdata <https://pypi.org/project/tzdata/>`_.

- Offsets from UTC are rounded to the nearest whole minute, so timezones
  such as Europe/Amsterdam pre 1937 will be up to 30 seconds out. This
  was a limitation of the Python datetime library.

- If you think a timezone definition is incorrect, I probably can't fix
  it. pytz is a direct translation of the Olson timezone database, and
  changes to the timezone definitions need to be made to this source.
  If you find errors they should be reported to the time zone mailing
  list, linked from http://www.iana.org/time-zones.


Further Reading
~~~~~~~~~~~~~~~

More info than you want to know about timezones:
https://data.iana.org/time-zones/tz-link.html


Contact
~~~~~~~

Stuart Bishop <stuart@stuartbishop.net>
```
