## Supplementary software v0.2.1 for "Virtual control arms for paediatric myopia trials: external validation of axial-elongation models": WHEEL

```
Wheel-Version: 1.0
Generator: bdist_wheel (0.42.0)
Root-Is-Purelib: true
Tag: py2-none-any
Tag: py3-none-any
```
