## Supplementary software v0.2.1 for "Virtual control arms for paediatric myopia trials: external validation of axial-elongation models": __init__.py

```
'''
datetime.tzinfo timezone definitions generated from the
Olson timezone database:

    ftp://elsie.nci.nih.gov/pub/tz*.tar.gz

See the datetime section of the Python Library Reference for information
on how to use these modules.
'''

import sys
import datetime
import os.path

from pytz.exceptions import AmbiguousTimeError
from pytz.exceptions import InvalidTimeError
from pytz.exceptions import NonExistentTimeError
from pytz.exceptions import UnknownTimeZoneError
from pytz.lazy import LazyDict, LazyList, LazySet  # noqa
from pytz.tzinfo import unpickler, BaseTzInfo
from pytz.tzfile import build_tzinfo


# The IANA (nee Olson) database is updated several times a year.
OLSON_VERSION = '2025b'
VERSION = '2025.2'  # pip compatible version number.
__version__ = VERSION

OLSEN_VERSION = OLSON_VERSION  # Old releases had this misspelling

__all__ = [
    'timezone', 'utc', 'country_timezones', 'country_names',
    'AmbiguousTimeError', 'InvalidTimeError',
    'NonExistentTimeError', 'UnknownTimeZoneError',
    'all_timezones', 'all_timezones_set',
    'common_timezones', 'common_timezones_set',
    'BaseTzInfo', 'FixedOffset',
]


if sys.version_info[0] > 2:  # Python 3.x

    # Python 3.x doesn't have unicode(), making writing code
    # for Python 2.3 and Python 3.x a pain.
    unicode = str

    def ascii(s):
        r"""
        >>> ascii('Hello')
        'Hello'
        >>> ascii('\N{TRADE MARK SIGN}') #doctest: +IGNORE_EXCEPTION_DETAIL
        Traceback (most recent call last):
            ...
        UnicodeEncodeError: ...
        """
        if type(s) == bytes:
            s = s.decode('ASCII')
        else:
            s.encode('ASCII')  # Raise an exception if not ASCII
        return s  # But the string - not a byte string.

else:  # Python 2.x

    def ascii(s):
        r"""
        >>> ascii('Hello')
        'Hello'
        >>> ascii(u'Hello')
        'Hello'
        >>> ascii(u'\N{TRADE MARK SIGN}') #doctest: +IGNORE_EXCEPTION_DETAIL
        Traceback (most recent call last):
            ...
        UnicodeEncodeError: ...
        """
        return s.encode('ASCII')


def open_resource(name):
    """Open a resource from the zoneinfo subdir for reading.

    Uses the pkg_resources module if available and no standard file
    found at the calculated location.

    It is possible to specify different location for zoneinfo
    subdir by using the PYTZ_TZDATADIR environment variable.
    """
    name_parts = name.lstrip('/').split('/')
    for part in name_parts:
        if part == os.path.pardir or os.sep in part:
            raise ValueError('Bad path segment: %r' % part)
    zoneinfo_dir = os.environ.get('PYTZ_TZDATADIR', None)
    if zoneinfo_dir is not None:
        filename = os.path.join(zoneinfo_dir, *name_parts)
    else:
        filename = os.path.join(os.path.dirname(__file__),
                                'zoneinfo', *name_parts)
        if not os.path.exists(filename):
            # http://bugs.launchpad.net/bugs/383171 - we avoid using this
            # unless absolutely necessary to help when a broken version of
            # pkg_resources is installed.
            try:
                from pkg_resources import resource_stream
            except ImportError:
                resource_stream = None

            if resource_stream is not None:
                return resource_stream(__name__, 'zoneinfo/' + name)
    return open(filename, 'rb')


def resource_exists(name):
    """Return true if the given resource exists"""
    try:
        if os.environ.get('PYTZ_SKIPEXISTSCHECK', ''):
            # In "standard" distributions, we can assume that
            # all the listed timezones are present. As an
            # import-speed optimization, you can set the
            # PYTZ_SKIPEXISTSCHECK flag to skip checking
            # for the presence of the resource file on disk.
            return True
        open_resource(name).close()
        return True
    except IOError:
        return False


_tzinfo_cache = {}


def timezone(zone):
    r''' Return a datetime.tzinfo implementation for the given timezone

    >>> from datetime import datetime, timedelta
    >>> utc = timezone('UTC')
    >>> eastern = timezone('US/Eastern')
    >>> eastern.zone
    'US/Eastern'
    >>> timezone(unicode('US/Eastern')) is eastern
    True
    >>> utc_dt = datetime(2002, 10, 27, 6, 0, 0, tzinfo=utc)
    >>> loc_dt = utc_dt.astimezone(eastern)
    >>> fmt = '%Y-%m-%d %H:%M:%S %Z (%z)'
    >>> loc_dt.strftime(fmt)
    '2002-10-27 01:00:00 EST (-0500)'
    >>> (loc_dt - timedelta(minutes=10)).strftime(fmt)
    '2002-10-27 00:50:00 EST (-0500)'
    >>> eastern.normalize(loc_dt - timedelta(minutes=10)).strftime(fmt)
    '2002-10-27 01:50:00 EDT (-0400)'
    >>> (loc_dt + timedelta(minutes=10)).strftime(fmt)
    '2002-10-27 01:10:00 EST (-0500)'

    Raises UnknownTimeZoneError if passed an unknown zone.

    >>> try:
    ...     timezone('Asia/Shangri-La')
    ... except UnknownTimeZoneError:
    ...     print('Unknown')
    Unknown

    >>> try:
    ...     timezone(unicode('\N{TRADE MARK SIGN}'))
    ... except UnknownTimeZoneError:
    ...     print('Unknown')
    Unknown

    '''
    if zone is None:
        raise UnknownTimeZoneError(None)

    if zone.upper() == 'UTC':
        return utc

    try:
        zone = ascii(zone)
    except UnicodeEncodeError:
        # All valid timezones are ASCII
        raise UnknownTimeZoneError(zone)

    zone = _case_insensitive_zone_lookup(_unmunge_zone(zone))
    if zone not in _tzinfo_cache:
        if zone in all_timezones_set:  # noqa
            fp = open_resource(zone)
            try:
                _tzinfo_cache[zone] = build_tzinfo(zone, fp)
            finally:
                fp.close()
        else:
            raise UnknownTimeZoneError(zone)

    return _tzinfo_cache[zone]


def _unmunge_zone(zone):
    """Undo the time zone name munging done by older versions of pytz."""
    return zone.replace('_plus_', '+').replace('_minus_', '-')


_all_timezones_lower_to_standard = None


def _case_insensitive_zone_lookup(zone):
    """case-insensitively matching timezone, else return zone unchanged"""
    global _all_timezones_lower_to_standard
    if _all_timezones_lower_to_standard is None:
        _all_timezones_lower_to_standard = dict((tz.lower(), tz) for tz in _all_timezones_unchecked)  # noqa
    return _all_timezones_lower_to_standard.get(zone.lower()) or zone  # noqa


ZERO = datetime.timedelta(0)
HOUR = datetime.timedelta(hours=1)


class UTC(BaseTzInfo):
    """UTC

    Optimized UTC implementation. It unpickles using the single module global
    instance defined beneath this class declaration.
    """
    zone = "UTC"

    _utcoffset = ZERO
    _dst = ZERO
    _tzname = zone

    def fromutc(self, dt):
        if dt.tzinfo is None:
            return self.localize(dt)
        return super(utc.__class__, self).fromutc(dt)

    def utcoffset(self, dt):
        return ZERO

    def tzname(self, dt):
        return "UTC"

    def dst(self, dt):
        return ZERO

    def __reduce__(self):
        return _UTC, ()

    def localize(self, dt, is_dst=False):
        '''Convert naive time to local time'''
        if dt.tzinfo is not None:
            raise ValueError('Not naive datetime (tzinfo is already set)')
        return dt.replace(tzinfo=self)

    def normalize(self, dt, is_dst=False):
        '''Correct the timezone information on the given datetime'''
        if dt.tzinfo is self:
            return dt
        if dt.tzinfo is None:
            raise ValueError('Naive time - no tzinfo set')
        return dt.astimezone(self)

    def __repr__(self):
        return "<UTC>"

    def __str__(self):
        return "UTC"


UTC = utc = UTC()  # UTC is a singleton


def _UTC():
    """Factory function for utc unpickling.

    Makes sure that unpickling a utc instance always returns the same
    module global.

    These examples belong in the UTC class above, but it is obscured; or in
    the README.rst, but we are not depending on Python 2.4 so integrating
    the README.rst examples with the unit tests is not trivial.

    >>> import datetime, pickle
    >>> dt = datetime.datetime(2005, 3, 1, 14, 13, 21, tzinfo=utc)
    >>> naive = dt.replace(tzinfo=None)
    >>> p = pickle.dumps(dt, 1)
    >>> naive_p = pickle.dumps(naive, 1)
    >>> len(p) - len(naive_p)
    17
    >>> new = pickle.loads(p)
    >>> new == dt
    True
    >>> new is dt
    False
    >>> new.tzinfo is dt.tzinfo
    True
    >>> utc is UTC is timezone('UTC')
    True
    >>> utc is timezone('GMT')
    False
    """
    return utc


_UTC.__safe_for_unpickling__ = True


def _p(*args):
    """Factory function for unpickling pytz tzinfo instances.

    Just a wrapper around tzinfo.unpickler to save a few bytes in each pickle
    by shortening the path.
    """
    return unpickler(*args)


_p.__safe_for_unpickling__ = True


class _CountryTimezoneDict(LazyDict):
    """Map ISO 3166 country code to a list of timezone names commonly used
    in that country.

    iso3166_code is the two letter code used to identify the country.

    >>> def print_list(list_of_strings):
    ...     'We use a helper so doctests work under Python 2.3 -> 3.x'
    ...     for s in list_of_strings:
    ...         print(s)

    >>> print_list(country_timezones['nz'])
    Pacific/Auckland
    Pacific/Chatham
    >>> print_list(country_timezones['ch'])
    Europe/Zurich
    >>> print_list(country_timezones['CH'])
    Europe/Zurich
    >>> print_list(country_timezones[unicode('ch')])
    Europe/Zurich
    >>> print_list(country_timezones['XXX'])
    Traceback (most recent call last):
    ...
    KeyError: 'XXX'

    Previously, this information was exposed as a function rather than a
    dictionary. This is still supported::

    >>> print_list(country_timezones('nz'))
    Pacific/Auckland
    Pacific/Chatham
    """
    def __call__(self, iso3166_code):
        """Backwards compatibility."""
        return self[iso3166_code]

    def _fill(self):
        data = {}
        zone_tab = open_resource('zone.tab')
        try:
            for line in zone_tab:
                line = line.decode('UTF-8')
                if line.startswith('#'):
                    continue
                code, coordinates, zone = line.split(None, 4)[:3]
                if zone not in all_timezones_set:  # noqa
                    continue
                try:
                    data[code].append(zone)
                except KeyError:
                    data[code] = [zone]
            self.data = data
        finally:
            zone_tab.close()


country_timezones = _CountryTimezoneDict()


class _CountryNameDict(LazyDict):
    '''Dictionary proving ISO3166 code -> English name.

    >>> print(country_names['au'])
    Australia
    '''
    def _fill(self):
        data = {}
        zone_tab = open_resource('iso3166.tab')
        try:
            for line in zone_tab.readlines():
                line = line.decode('UTF-8')
                if line.startswith('#'):
                    continue
                code, name = line.split(None, 1)
                data[code] = name.strip()
            self.data = data
        finally:
            zone_tab.close()


country_names = _CountryNameDict()


# Time-zone info based solely on fixed offsets

class _FixedOffset(datetime.tzinfo):

    zone = None  # to match the standard pytz API

    def __init__(self, minutes):
        if abs(minutes) >= 1440:
            raise ValueError("absolute offset is too large", minutes)
        self._minutes = minutes
        self._offset = datetime.timedelta(minutes=minutes)

    def utcoffset(self, dt):
        return self._offset

    def __reduce__(self):
        return FixedOffset, (self._minutes, )

    def dst(self, dt):
        return ZERO

    def tzname(self, dt):
        return None

    def __repr__(self):
        return 'pytz.FixedOffset(%d)' % self._minutes

    def localize(self, dt, is_dst=False):
        '''Convert naive time to local time'''
        if dt.tzinfo is not None:
            raise ValueError('Not naive datetime (tzinfo is already set)')
        return dt.replace(tzinfo=self)

    def normalize(self, dt, is_dst=False):
        '''Correct the timezone information on the given datetime'''
        if dt.tzinfo is self:
            return dt
        if dt.tzinfo is None:
            raise ValueError('Naive time - no tzinfo set')
        return dt.astimezone(self)


def FixedOffset(offset, _tzinfos={}):
    """return a fixed-offset timezone based off a number of minutes.

        >>> one = FixedOffset(-330)
        >>> one
        pytz.FixedOffset(-330)
        >>> str(one.utcoffset(datetime.datetime.now()))
        '-1 day, 18:30:00'
        >>> str(one.dst(datetime.datetime.now()))
        '0:00:00'

        >>> two = FixedOffset(1380)
        >>> two
        pytz.FixedOffset(1380)
        >>> str(two.utcoffset(datetime.datetime.now()))
        '23:00:00'
        >>> str(two.dst(datetime.datetime.now()))
        '0:00:00'

    The datetime.timedelta must be between the range of -1 and 1 day,
    non-inclusive.

        >>> FixedOffset(1440)
        Traceback (most recent call last):
        ...
        ValueError: ('absolute offset is too large', 1440)

        >>> FixedOffset(-1440)
        Traceback (most recent call last):
        ...
        ValueError: ('absolute offset is too large', -1440)

    An offset of 0 is special-cased to return UTC.

        >>> FixedOffset(0) is UTC
        True

    There should always be only one instance of a FixedOffset per timedelta.
    This should be true for multiple creation calls.

        >>> FixedOffset(-330) is one
        True
        >>> FixedOffset(1380) is two
        True

    It should also be true for pickling.

        >>> import pickle
        >>> pickle.loads(pickle.dumps(one)) is one
        True
        >>> pickle.loads(pickle.dumps(two)) is two
        True
    """
    if offset == 0:
        return UTC

    info = _tzinfos.get(offset)
    if info is None:
        # We haven't seen this one before. we need to save it.

        # Use setdefault to avoid a race condition and make sure we have
        # only one
        info = _tzinfos.setdefault(offset, _FixedOffset(offset))

    return info


FixedOffset.__safe_for_unpickling__ = True


def _test():
    import doctest
    sys.path.insert(0, os.pardir)
    import pytz
    return doctest.testmod(pytz)


if __name__ == '__main__':
    _test()
_all_timezones_unchecked = \
['Africa/Abidjan',
 'Africa/Accra',
 'Africa/Addis_Ababa',
 'Africa/Algiers',
 'Africa/Asmara',
 'Africa/Asmera',
 'Africa/Bamako',
 'Africa/Bangui',
 'Africa/Banjul',
 'Africa/Bissau',
 'Africa/Blantyre',
 'Africa/Brazzaville',
 'Africa/Bujumbura',
 'Africa/Cairo',
 'Africa/Casablanca',
 'Africa/Ceuta',
 'Africa/Conakry',
 'Africa/Dakar',
 'Africa/Dar_es_Salaam',
 'Africa/Djibouti',
 'Africa/Douala',
 'Africa/El_Aaiun',
 'Africa/Freetown',
 'Africa/Gaborone',
 'Africa/Harare',
 'Africa/Johannesburg',
 'Africa/Juba',
 'Africa/Kampala',
 'Africa/Khartoum',
 'Africa/Kigali',
 'Africa/Kinshasa',
 'Africa/Lagos',
 'Africa/Libreville',
 'Africa/Lome',
 'Africa/Luanda',
 'Africa/Lubumbashi',
 'Africa/Lusaka',
 'Africa/Malabo',
 'Africa/Maputo',
 'Africa/Maseru',
 'Africa/Mbabane',
 'Africa/Mogadishu',
 'Africa/Monrovia',
 'Africa/Nairobi',
 'Africa/Ndjamena',
 'Africa/Niamey',
 'Africa/Nouakchott',
 'Africa/Ouagadougou',
 'Africa/Porto-Novo',
 'Africa/Sao_Tome',
 'Africa/Timbuktu',
 'Africa/Tripoli',
 'Africa/Tunis',
 'Africa/Windhoek',
 'America/Adak',
 'America/Anchorage',
 'America/Anguilla',
 'America/Antigua',
 'America/Araguaina',
 'America/Argentina/Buenos_Aires',
 'America/Argentina/Catamarca',
 'America/Argentina/ComodRivadavia',
 'America/Argentina/Cordoba',
 'America/Argentina/Jujuy',
 'America/Argentina/La_Rioja',
 'America/Argentina/Mendoza',
 'America/Argentina/Rio_Gallegos',
 'America/Argentina/Salta',
 'America/Argentina/San_Juan',
 'America/Argentina/San_Luis',
 'America/Argentina/Tucuman',
 'America/Argentina/Ushuaia',
 'America/Aruba',
 'America/Asuncion',
 'America/Atikokan',
 'America/Atka',
 'America/Bahia',
 'America/Bahia_Banderas',
 'America/Barbados',
 'America/Belem',
 'America/Belize',
 'America/Blanc-Sablon',
 'America/Boa_Vista',
 'America/Bogota',
 'America/Boise',
 'America/Buenos_Aires',
 'America/Cambridge_Bay',
 'America/Campo_Grande',
 'America/Cancun',
 'America/Caracas',
 'America/Catamarca',
 'America/Cayenne',
 'America/Cayman',
 'America/Chicago',
 'America/Chihuahua',
 'America/Ciudad_Juarez',
 'America/Coral_Harbour',
 'America/Cordoba',
 'America/Costa_Rica',
 'America/Coyhaique',
 'America/Creston',
 'America/Cuiaba',
 'America/Curacao',
 'America/Danmarkshavn',
 'America/Dawson',
 'America/Dawson_Creek',
 'America/Denver',
 'America/Detroit',
 'America/Dominica',
 'America/Edmonton',
 'America/Eirunepe',
 'America/El_Salvador',
 'America/Ensenada',
 'America/Fort_Nelson',
 'America/Fort_Wayne',
 'America/Fortaleza',
 'America/Glace_Bay',
 'America/Godthab',
 'America/Goose_Bay',
 'America/Grand_Turk',
 'America/Grenada',
 'America/Guadeloupe',
 'America/Guatemala',
 'America/Guayaquil',
 'America/Guyana',
 'America/Halifax',
 'America/Havana',
 'America/Hermosillo',
 'America/Indiana/Indianapolis',
 'America/Indiana/Knox',
 'America/Indiana/Marengo',
 'America/Indiana/Petersburg',
 'America/Indiana/Tell_City',
 'America/Indiana/Vevay',
 'America/Indiana/Vincennes',
 'America/Indiana/Winamac',
 'America/Indianapolis',
 'America/Inuvik',
 'America/Iqaluit',
 'America/Jamaica',
 'America/Jujuy',
 'America/Juneau',
 'America/Kentucky/Louisville',
 'America/Kentucky/Monticello',
 'America/Knox_IN',
 'America/Kralendijk',
 'America/La_Paz',
 'America/Lima',
 'America/Los_Angeles',
 'America/Louisville',
 'America/Lower_Princes',
 'America/Maceio',
 'America/Managua',
 'America/Manaus',
 'America/Marigot',
 'America/Martinique',
 'America/Matamoros',
 'America/Mazatlan',
 'America/Mendoza',
 'America/Menominee',
 'America/Merida',
 'America/Metlakatla',
 'America/Mexico_City',
 'America/Miquelon',
 'America/Moncton',
 'America/Monterrey',
 'America/Montevideo',
 'America/Montreal',
 'America/Montserrat',
 'America/Nassau',
 'America/New_York',
 'America/Nipigon',
 'America/Nome',
 'America/Noronha',
 'America/North_Dakota/Beulah',
 'America/North_Dakota/Center',
 'America/North_Dakota/New_Salem',
 'America/Nuuk',
 'America/Ojinaga',
 'America/Panama',
 'America/Pangnirtung',
 'America/Paramaribo',
 'America/Phoenix',
 'America/Port-au-Prince',
 'America/Port_of_Spain',
 'America/Porto_Acre',
 'America/Porto_Velho',
 'America/Puerto_Rico',
 'America/Punta_Arenas',
 'America/Rainy_River',
 'America/Rankin_Inlet',
 'America/Recife',
 'America/Regina',
 'America/Resolute',
 'America/Rio_Branco',
 'America/Rosario',
 'America/Santa_Isabel',
 'America/Santarem',
 'America/Santiago',
 'America/Santo_Domingo',
 'America/Sao_Paulo',
 'America/Scoresbysund',
 'America/Shiprock',
 'America/Sitka',
 'America/St_Barthelemy',
 'America/St_Johns',
 'America/St_Kitts',
 'America/St_Lucia',
 'America/St_Thomas',
 'America/St_Vincent',
 'America/Swift_Current',
 'America/Tegucigalpa',
 'America/Thule',
 'America/Thunder_Bay',
 'America/Tijuana',
 'America/Toronto',
 'America/Tortola',
 'America/Vancouver',
 'America/Virgin',
 'America/Whitehorse',
 'America/Winnipeg',
 'America/Yakutat',
 'America/Yellowknife',
 'Antarctica/Casey',
 'Antarctica/Davis',
 'Antarctica/DumontDUrville',
 'Antarctica/Macquarie',
 'Antarctica/Mawson',
 'Antarctica/McMurdo',
 'Antarctica/Palmer',
 'Antarctica/Rothera',
 'Antarctica/South_Pole',
 'Antarctica/Syowa',
 'Antarctica/Troll',
 'Antarctica/Vostok',
 'Arctic/Longyearbyen',
 'Asia/Aden',
 'Asia/Almaty',
 'Asia/Amman',
 'Asia/Anadyr',
 'Asia/Aqtau',
 'Asia/Aqtobe',
 'Asia/Ashgabat',
 'Asia/Ashkhabad',
 'Asia/Atyrau',
 'Asia/Baghdad',
 'Asia/Bahrain',
 'Asia/Baku',
 'Asia/Bangkok',
 'Asia/Barnaul',
 'Asia/Beirut',
 'Asia/Bishkek',
 'Asia/Brunei',
 'Asia/Calcutta',
 'Asia/Chita',
 'Asia/Choibalsan',
 'Asia/Chongqing',
 'Asia/Chungking',
 'Asia/Colombo',
 'Asia/Dacca',
 'Asia/Damascus',
 'Asia/Dhaka',
 'Asia/Dili',
 'Asia/Dubai',
 'Asia/Dushanbe',
 'Asia/Famagusta',
 'Asia/Gaza',
 'Asia/Harbin',
 'Asia/Hebron',
 'Asia/Ho_Chi_Minh',
 'Asia/Hong_Kong',
 'Asia/Hovd',
 'Asia/Irkutsk',
 'Asia/Istanbul',
 'Asia/Jakarta',
 'Asia/Jayapura',
 'Asia/Jerusalem',
 'Asia/Kabul',
 'Asia/Kamchatka',
 'Asia/Karachi',
 'Asia/Kashgar',
 'Asia/Kathmandu',
 'Asia/Katmandu',
 'Asia/Khandyga',
 'Asia/Kolkata',
 'Asia/Krasnoyarsk',
 'Asia/Kuala_Lumpur',
 'Asia/Kuching',
 'Asia/Kuwait',
 'Asia/Macao',
 'Asia/Macau',
 'Asia/Magadan',
 'Asia/Makassar',
 'Asia/Manila',
 'Asia/Muscat',
 'Asia/Nicosia',
 'Asia/Novokuznetsk',
 'Asia/Novosibirsk',
 'Asia/Omsk',
 'Asia/Oral',
 'Asia/Phnom_Penh',
 'Asia/Pontianak',
 'Asia/Pyongyang',
 'Asia/Qatar',
 'Asia/Qostanay',
 'Asia/Qyzylorda',
 'Asia/Rangoon',
 'Asia/Riyadh',
 'Asia/Saigon',
 'Asia/Sakhalin',
 'Asia/Samarkand',
 'Asia/Seoul',
 'Asia/Shanghai',
 'Asia/Singapore',
 'Asia/Srednekolymsk',
 'Asia/Taipei',
 'Asia/Tashkent',
 'Asia/Tbilisi',
 'Asia/Tehran',
 'Asia/Tel_Aviv',
 'Asia/Thimbu',
 'Asia/Thimphu',
 'Asia/Tokyo',
 'Asia/Tomsk',
 'Asia/Ujung_Pandang',
 'Asia/Ulaanbaatar',
 'Asia/Ulan_Bator',
 'Asia/Urumqi',
 'Asia/Ust-Nera',
 'Asia/Vientiane',
 'Asia/Vladivostok',
 'Asia/Yakutsk',
 'Asia/Yangon',
 'Asia/Yekaterinburg',
 'Asia/Yerevan',
 'Atlantic/Azores',
 'Atlantic/Bermuda',
 'Atlantic/Canary',
 'Atlantic/Cape_Verde',
 'Atlantic/Faeroe',
 'Atlantic/Faroe',
 'Atlantic/Jan_Mayen',
 'Atlantic/Madeira',
 'Atlantic/Reykjavik',
 'Atlantic/South_Georgia',
 'Atlantic/St_Helena',
 'Atlantic/Stanley',
 'Australia/ACT',
 'Australia/Adelaide',
 'Australia/Brisbane',
 'Australia/Broken_Hill',
 'Australia/Canberra',
 'Australia/Currie',
 'Australia/Darwin',
 'Australia/Eucla',
 'Australia/Hobart',
 'Australia/LHI',
 'Australia/Lindeman',
 'Australia/Lord_Howe',
 'Australia/Melbourne',
 'Australia/NSW',
 'Australia/North',
 'Australia/Perth',
 'Australia/Queensland',
 'Australia/South',
 'Australia/Sydney',
 'Australia/Tasmania',
 'Australia/Victoria',
 'Australia/West',
 'Australia/Yancowinna',
 'Brazil/Acre',
 'Brazil/DeNoronha',
 'Brazil/East',
 'Brazil/West',
 'CET',
 'CST6CDT',
 'Canada/Atlantic',
 'Canada/Central',
 'Canada/Eastern',
 'Canada/Mountain',
 'Canada/Newfoundland',
 'Canada/Pacific',
 'Canada/Saskatchewan',
 'Canada/Yukon',
 'Chile/Continental',
 'Chile/EasterIsland',
 'Cuba',
 'EET',
 'EST',
 'EST5EDT',
 'Egypt',
 'Eire',
 'Etc/GMT',
 'Etc/GMT+0',
 'Etc/GMT+1',
 'Etc/GMT+10',
 'Etc/GMT+11',
 'Etc/GMT+12',
 'Etc/GMT+2',
 'Etc/GMT+3',
 'Etc/GMT+4',
 'Etc/GMT+5',
 'Etc/GMT+6',
 'Etc/GMT+7',
 'Etc/GMT+8',
 'Etc/GMT+9',
 'Etc/GMT-0',
 'Etc/GMT-1',
 'Etc/GMT-10',
 'Etc/GMT-11',
 'Etc/GMT-12',
 'Etc/GMT-13',
 'Etc/GMT-14',
 'Etc/GMT-2',
 'Etc/GMT-3',
 'Etc/GMT-4',
 'Etc/GMT-5',
 'Etc/GMT-6',
 'Etc/GMT-7',
 'Etc/GMT-8',
 'Etc/GMT-9',
 'Etc/GMT0',
 'Etc/Greenwich',
 'Etc/UCT',
 'Etc/UTC',
 'Etc/Universal',
 'Etc/Zulu',
 'Europe/Amsterdam',
 'Europe/Andorra',
 'Europe/Astrakhan',
 'Europe/Athens',
 'Europe/Belfast',
 'Europe/Belgrade',
 'Europe/Berlin',
 'Europe/Bratislava',
 'Europe/Brussels',
 'Europe/Bucharest',
 'Europe/Budapest',
 'Europe/Busingen',
 'Europe/Chisinau',
 'Europe/Copenhagen',
 'Europe/Dublin',
 'Europe/Gibraltar',
 'Europe/Guernsey',
 'Europe/Helsinki',
 'Europe/Isle_of_Man',
 'Europe/Istanbul',
 'Europe/Jersey',
 'Europe/Kaliningrad',
 'Europe/Kiev',
 'Europe/Kirov',
 'Europe/Kyiv',
 'Europe/Lisbon',
 'Europe/Ljubljana',
 'Europe/London',
 'Europe/Luxembourg',
 'Europe/Madrid',
 'Europe/Malta',
 'Europe/Mariehamn',
 'Europe/Minsk',
 'Europe/Monaco',
 'Europe/Moscow',
 'Europe/Nicosia',
 'Europe/Oslo',
 'Europe/Paris',
 'Europe/Podgorica',
 'Europe/Prague',
 'Europe/Riga',
 'Europe/Rome',
 'Europe/Samara',
 'Europe/San_Marino',
 'Europe/Sarajevo',
 'Europe/Saratov',
 'Europe/Simferopol',
 'Europe/Skopje',
 'Europe/Sofia',
 'Europe/Stockholm',
 'Europe/Tallinn',
 'Europe/Tirane',
 'Europe/Tiraspol',
 'Europe/Ulyanovsk',
 'Europe/Uzhgorod',
 'Europe/Vaduz',
 'Europe/Vatican',
 'Europe/Vienna',
 'Europe/Vilnius',
 'Europe/Volgograd',
 'Europe/Warsaw',
 'Europe/Zagreb',
 'Europe/Zaporozhye',
 'Europe/Zurich',
 'GB',
 'GB-Eire',
 'GMT',
 'GMT+0',
 'GMT-0',
 'GMT0',
 'Greenwich',
 'HST',
 'Hongkong',
 'Iceland',
 'Indian/Antananarivo',
 'Indian/Chagos',
 'Indian/Christmas',
 'Indian/Cocos',
 'Indian/Comoro',
 'Indian/Kerguelen',
 'Indian/Mahe',
 'Indian/Maldives',
 'Indian/Mauritius',
 'Indian/Mayotte',
 'Indian/Reunion',
 'Iran',
 'Israel',
 'Jamaica',
 'Japan',
 'Kwajalein',
 'Libya',
 'MET',
 'MST',
 'MST7MDT',
 'Mexico/BajaNorte',
 'Mexico/BajaSur',
 'Mexico/General',
 'NZ',
 'NZ-CHAT',
 'Navajo',
 'PRC',
 'PST8PDT',
 'Pacific/Apia',
 'Pacific/Auckland',
 'Pacific/Bougainville',
 'Pacific/Chatham',
 'Pacific/Chuuk',
 'Pacific/Easter',
 'Pacific/Efate',
 'Pacific/Enderbury',
 'Pacific/Fakaofo',
 'Pacific/Fiji',
 'Pacific/Funafuti',
 'Pacific/Galapagos',
 'Pacific/Gambier',
 'Pacific/Guadalcanal',
 'Pacific/Guam',
 'Pacific/Honolulu',
 'Pacific/Johnston',
 'Pacific/Kanton',
 'Pacific/Kiritimati',
 'Pacific/Kosrae',
 'Pacific/Kwajalein',
 'Pacific/Majuro',
 'Pacific/Marquesas',
 'Pacific/Midway',
 'Pacific/Nauru',
 'Pacific/Niue',
 'Pacific/Norfolk',
 'Pacific/Noumea',
 'Pacific/Pago_Pago',
 'Pacific/Palau',
 'Pacific/Pitcairn',
 'Pacific/Pohnpei',
 'Pacific/Ponape',
 'Pacific/Port_Moresby',
 'Pacific/Rarotonga',
 'Pacific/Saipan',
 'Pacific/Samoa',
 'Pacific/Tahiti',
 'Pacific/Tarawa',
 'Pacific/Tongatapu',
 'Pacific/Truk',
 'Pacific/Wake',
 'Pacific/Wallis',
 'Pacific/Yap',
 'Poland',
 'Portugal',
 'ROC',
 'ROK',
 'Singapore',
 'Turkey',
 'UCT',
 'US/Alaska',
 'US/Aleutian',
 'US/Arizona',
 'US/Central',
 'US/East-Indiana',
 'US/Eastern',
 'US/Hawaii',
 'US/Indiana-Starke',
 'US/Michigan',
 'US/Mountain',
 'US/Pacific',
 'US/Samoa',
 'UTC',
 'Universal',
 'W-SU',
 'WET',
 'Zulu']
all_timezones = LazyList(
        tz for tz in _all_timezones_unchecked if resource_exists(tz))
        
all_timezones_set = LazySet(all_timezones)
common_timezones = \
['Africa/Abidjan',
 'Africa/Accra',
 'Africa/Addis_Ababa',
 'Africa/Algiers',
 'Africa/Asmara',
 'Africa/Bamako',
 'Africa/Bangui',
 'Africa/Banjul',
 'Africa/Bissau',
 'Africa/Blantyre',
 'Africa/Brazzaville',
 'Africa/Bujumbura',
 'Africa/Cairo',
 'Africa/Casablanca',
 'Africa/Ceuta',
 'Africa/Conakry',
 'Africa/Dakar',
 'Africa/Dar_es_Salaam',
 'Africa/Djibouti',
 'Africa/Douala',
 'Africa/El_Aaiun',
 'Africa/Freetown',
 'Africa/Gaborone',
 'Africa/Harare',
 'Africa/Johannesburg',
 'Africa/Juba',
 'Africa/Kampala',
 'Africa/Khartoum',
 'Africa/Kigali',
 'Africa/Kinshasa',
 'Africa/Lagos',
 'Africa/Libreville',
 'Africa/Lome',
 'Africa/Luanda',
 'Africa/Lubumbashi',
 'Africa/Lusaka',
 'Africa/Malabo',
 'Africa/Maputo',
 'Africa/Maseru',
 'Africa/Mbabane',
 'Africa/Mogadishu',
 'Africa/Monrovia',
 'Africa/Nairobi',
 'Africa/Ndjamena',
 'Africa/Niamey',
 'Africa/Nouakchott',
 'Africa/Ouagadougou',
 'Africa/Porto-Novo',
 'Africa/Sao_Tome',
 'Africa/Tripoli',
 'Africa/Tunis',
 'Africa/Windhoek',
 'America/Adak',
 'America/Anchorage',
 'America/Anguilla',
 'America/Antigua',
 'America/Araguaina',
 'America/Argentina/Buenos_Aires',
 'America/Argentina/Catamarca',
 'America/Argentina/Cordoba',
 'America/Argentina/Jujuy',
 'America/Argentina/La_Rioja',
 'America/Argentina/Mendoza',
 'America/Argentina/Rio_Gallegos',
 'America/Argentina/Salta',
 'America/Argentina/San_Juan',
 'America/Argentina/San_Luis',
 'America/Argentina/Tucuman',
 'America/Argentina/Ushuaia',
 'America/Aruba',
 'America/Asuncion',
 'America/Atikokan',
 'America/Bahia',
 'America/Bahia_Banderas',
 'America/Barbados',
 'America/Belem',
 'America/Belize',
 'America/Blanc-Sablon',
 'America/Boa_Vista',
 'America/Bogota',
 'America/Boise',
 'America/Cambridge_Bay',
 'America/Campo_Grande',
 'America/Cancun',
 'America/Caracas',
 'America/Cayenne',
 'America/Cayman',
 'America/Chicago',
 'America/Chihuahua',
 'America/Ciudad_Juarez',
 'America/Costa_Rica',
 'America/Coyhaique',
 'America/Creston',
 'America/Cuiaba',
 'America/Curacao',
 'America/Danmarkshavn',
 'America/Dawson',
 'America/Dawson_Creek',
 'America/Denver',
 'America/Detroit',
 'America/Dominica',
 'America/Edmonton',
 'America/Eirunepe',
 'America/El_Salvador',
 'America/Fort_Nelson',
 'America/Fortaleza',
 'America/Glace_Bay',
 'America/Goose_Bay',
 'America/Grand_Turk',
 'America/Grenada',
 'America/Guadeloupe',
 'America/Guatemala',
 'America/Guayaquil',
 'America/Guyana',
 'America/Halifax',
 'America/Havana',
 'America/Hermosillo',
 'America/Indiana/Indianapolis',
 'America/Indiana/Knox',
 'America/Indiana/Marengo',
 'America/Indiana/Petersburg',
 'America/Indiana/Tell_City',
 'America/Indiana/Vevay',
 'America/Indiana/Vincennes',
 'America/Indiana/Winamac',
 'America/Inuvik',
 'America/Iqaluit',
 'America/Jamaica',
 'America/Juneau',
 'America/Kentucky/Louisville',
 'America/Kentucky/Monticello',
 'America/Kralendijk',
 'America/La_Paz',
 'America/Lima',
 'America/Los_Angeles',
 'America/Lower_Princes',
 'America/Maceio',
 'America/Managua',
 'America/Manaus',
 'America/Marigot',
 'America/Martinique',
 'America/Matamoros',
 'America/Mazatlan',
 'America/Menominee',
 'America/Merida',
 'America/Metlakatla',
 'America/Mexico_City',
 'America/Miquelon',
 'America/Moncton',
 'America/Monterrey',
 'America/Montevideo',
 'America/Montserrat',
 'America/Nassau',
 'America/New_York',
 'America/Nome',
 'America/Noronha',
 'America/North_Dakota/Beulah',
 'America/North_Dakota/Center',
 'America/North_Dakota/New_Salem',
 'America/Nuuk',
 'America/Ojinaga',
 'America/Panama',
 'America/Paramaribo',
 'America/Phoenix',
 'America/Port-au-Prince',
 'America/Port_of_Spain',
 'America/Porto_Velho',
 'America/Puerto_Rico',
 'America/Punta_Arenas',
 'America/Rankin_Inlet',
 'America/Recife',
 'America/Regina',
 'America/Resolute',
 'America/Rio_Branco',
 'America/Santarem',
 'America/Santiago',
 'America/Santo_Domingo',
 'America/Sao_Paulo',
 'America/Scoresbysund',
 'America/Sitka',
 'America/St_Barthelemy',
 'America/St_Johns',
 'America/St_Kitts',
 'America/St_Lucia',
 'America/St_Thomas',
 'America/St_Vincent',
 'America/Swift_Current',
 'America/Tegucigalpa',
 'America/Thule',
 'America/Tijuana',
 'America/Toronto',
 'America/Tortola',
 'America/Vancouver',
 'America/Whitehorse',
 'America/Winnipeg',
 'America/Yakutat',
 'Antarctica/Casey',
 'Antarctica/Davis',
 'Antarctica/DumontDUrville',
 'Antarctica/Macquarie',
 'Antarctica/Mawson',
 'Antarctica/McMurdo',
 'Antarctica/Palmer',
 'Antarctica/Rothera',
 'Antarctica/Syowa',
 'Antarctica/Troll',
 'Antarctica/Vostok',
 'Arctic/Longyearbyen',
 'Asia/Aden',
 'Asia/Almaty',
 'Asia/Amman',
 'Asia/Anadyr',
 'Asia/Aqtau',
 'Asia/Aqtobe',
 'Asia/Ashgabat',
 'Asia/Atyrau',
 'Asia/Baghdad',
 'Asia/Bahrain',
 'Asia/Baku',
 'Asia/Bangkok',
 'Asia/Barnaul',
 'Asia/Beirut',
 'Asia/Bishkek',
 'Asia/Brunei',
 'Asia/Chita',
 'Asia/Colombo',
 'Asia/Damascus',
 'Asia/Dhaka',
 'Asia/Dili',
 'Asia/Dubai',
 'Asia/Dushanbe',
 'Asia/Famagusta',
 'Asia/Gaza',
 'Asia/Hebron',
 'Asia/Ho_Chi_Minh',
 'Asia/Hong_Kong',
 'Asia/Hovd',
 'Asia/Irkutsk',
 'Asia/Jakarta',
 'Asia/Jayapura',
 'Asia/Jerusalem',
 'Asia/Kabul',
 'Asia/Kamchatka',
 'Asia/Karachi',
 'Asia/Kathmandu',
 'Asia/Khandyga',
 'Asia/Kolkata',
 'Asia/Krasnoyarsk',
 'Asia/Kuala_Lumpur',
 'Asia/Kuching',
 'Asia/Kuwait',
 'Asia/Macau',
 'Asia/Magadan',
 'Asia/Makassar',
 'Asia/Manila',
 'Asia/Muscat',
 'Asia/Nicosia',
 'Asia/Novokuznetsk',
 'Asia/Novosibirsk',
 'Asia/Omsk',
 'Asia/Oral',
 'Asia/Phnom_Penh',
 'Asia/Pontianak',
 'Asia/Pyongyang',
 'Asia/Qatar',
 'Asia/Qostanay',
 'Asia/Qyzylorda',
 'Asia/Riyadh',
 'Asia/Sakhalin',
 'Asia/Samarkand',
 'Asia/Seoul',
 'Asia/Shanghai',
 'Asia/Singapore',
 'Asia/Srednekolymsk',
 'Asia/Taipei',
 'Asia/Tashkent',
 'Asia/Tbilisi',
 'Asia/Tehran',
 'Asia/Thimphu',
 'Asia/Tokyo',
 'Asia/Tomsk',
 'Asia/Ulaanbaatar',
 'Asia/Urumqi',
 'Asia/Ust-Nera',
 'Asia/Vientiane',
 'Asia/Vladivostok',
 'Asia/Yakutsk',
 'Asia/Yangon',
 'Asia/Yekaterinburg',
 'Asia/Yerevan',
 'Atlantic/Azores',
 'Atlantic/Bermuda',
 'Atlantic/Canary',
 'Atlantic/Cape_Verde',
 'Atlantic/Faroe',
 'Atlantic/Madeira',
 'Atlantic/Reykjavik',
 'Atlantic/South_Georgia',
 'Atlantic/St_Helena',
 'Atlantic/Stanley',
 'Australia/Adelaide',
 'Australia/Brisbane',
 'Australia/Broken_Hill',
 'Australia/Darwin',
 'Australia/Eucla',
 'Australia/Hobart',
 'Australia/Lindeman',
 'Australia/Lord_Howe',
 'Australia/Melbourne',
 'Australia/Perth',
 'Australia/Sydney',
 'Canada/Atlantic',
 'Canada/Central',
 'Canada/Eastern',
 'Canada/Mountain',
 'Canada/Newfoundland',
 'Canada/Pacific',
 'Europe/Amsterdam',
 'Europe/Andorra',
 'Europe/Astrakhan',
 'Europe/Athens',
 'Europe/Belgrade',
 'Europe/Berlin',
 'Europe/Bratislava',
 'Europe/Brussels',
 'Europe/Bucharest',
 'Europe/Budapest',
 'Europe/Busingen',
 'Europe/Chisinau',
 'Europe/Copenhagen',
 'Europe/Dublin',
 'Europe/Gibraltar',
 'Europe/Guernsey',
 'Europe/Helsinki',
 'Europe/Isle_of_Man',
 'Europe/Istanbul',
 'Europe/Jersey',
 'Europe/Kaliningrad',
 'Europe/Kirov',
 'Europe/Kyiv',
 'Europe/Lisbon',
 'Europe/Ljubljana',
 'Europe/London',
 'Europe/Luxembourg',
 'Europe/Madrid',
 'Europe/Malta',
 'Europe/Mariehamn',
 'Europe/Minsk',
 'Europe/Monaco',
 'Europe/Moscow',
 'Europe/Oslo',
 'Europe/Paris',
 'Europe/Podgorica',
 'Europe/Prague',
 'Europe/Riga',
 'Europe/Rome',
 'Europe/Samara',
 'Europe/San_Marino',
 'Europe/Sarajevo',
 'Europe/Saratov',
 'Europe/Simferopol',
 'Europe/Skopje',
 'Europe/Sofia',
 'Europe/Stockholm',
 'Europe/Tallinn',
 'Europe/Tirane',
 'Europe/Ulyanovsk',
 'Europe/Vaduz',
 'Europe/Vatican',
 'Europe/Vienna',
 'Europe/Vilnius',
 'Europe/Volgograd',
 'Europe/Warsaw',
 'Europe/Zagreb',
 'Europe/Zurich',
 'GMT',
 'Indian/Antananarivo',
 'Indian/Chagos',
 'Indian/Christmas',
 'Indian/Cocos',
 'Indian/Comoro',
 'Indian/Kerguelen',
 'Indian/Mahe',
 'Indian/Maldives',
 'Indian/Mauritius',
 'Indian/Mayotte',
 'Indian/Reunion',
 'Pacific/Apia',
 'Pacific/Auckland',
 'Pacific/Bougainville',
 'Pacific/Chatham',
 'Pacific/Chuuk',
 'Pacific/Easter',
 'Pacific/Efate',
 'Pacific/Fakaofo',
 'Pacific/Fiji',
 'Pacific/Funafuti',
 'Pacific/Galapagos',
 'Pacific/Gambier',
 'Pacific/Guadalcanal',
 'Pacific/Guam',
 'Pacific/Honolulu',
 'Pacific/Kanton',
 'Pacific/Kiritimati',
 'Pacific/Kosrae',
 'Pacific/Kwajalein',
 'Pacific/Majuro',
 'Pacific/Marquesas',
 'Pacific/Midway',
 'Pacific/Nauru',
 'Pacific/Niue',
 'Pacific/Norfolk',
 'Pacific/Noumea',
 'Pacific/Pago_Pago',
 'Pacific/Palau',
 'Pacific/Pitcairn',
 'Pacific/Pohnpei',
 'Pacific/Port_Moresby',
 'Pacific/Rarotonga',
 'Pacific/Saipan',
 'Pacific/Tahiti',
 'Pacific/Tarawa',
 'Pacific/Tongatapu',
 'Pacific/Wake',
 'Pacific/Wallis',
 'US/Alaska',
 'US/Arizona',
 'US/Central',
 'US/Eastern',
 'US/Hawaii',
 'US/Mountain',
 'US/Pacific',
 'UTC']
common_timezones = LazyList(
            tz for tz in common_timezones if tz in all_timezones)
        
common_timezones_set = LazySet(common_timezones)
```
