## Supplementary software v0.2.1 for "Virtual control arms for paediatric myopia trials: external validation of axial-elongation models": exceptions.py

```
'''
Custom exceptions raised by pytz.
'''

__all__ = [
    'UnknownTimeZoneError', 'InvalidTimeError', 'AmbiguousTimeError',
    'NonExistentTimeError',
]


class Error(Exception):
    '''Base class for all exceptions raised by the pytz library'''


class UnknownTimeZoneError(KeyError, Error):
    '''Exception raised when pytz is passed an unknown timezone.

    >>> isinstance(UnknownTimeZoneError(), LookupError)
    True

    This class is actually a subclass of KeyError to provide backwards
    compatibility with code relying on the undocumented behavior of earlier
    pytz releases.

    >>> isinstance(UnknownTimeZoneError(), KeyError)
    True

    And also a subclass of pytz.exceptions.Error, as are other pytz
    exceptions.

    >>> isinstance(UnknownTimeZoneError(), Error)
    True

    '''
    pass


class InvalidTimeError(Error):
    '''Base class for invalid time exceptions.'''


class AmbiguousTimeError(InvalidTimeError):
    '''Exception raised when attempting to create an ambiguous wallclock time.

    At the end of a DST transition period, a particular wallclock time will
    occur twice (once before the clocks are set back, once after). Both
    possibilities may be correct, unless further information is supplied.

    See DstTzInfo.normalize() for more info
    '''


class NonExistentTimeError(InvalidTimeError):
    '''Exception raised when attempting to create a wallclock time that
    cannot exist.

    At the start of a DST transition period, the wallclock time jumps forward.
    The instants jumped over never occur.
    '''
```
