## Supplementary software v0.2.1 for "Virtual control arms for paediatric myopia trials: external validation of axial-elongation models": lazy.py

```
from threading import RLock
try:
    from collections.abc import Mapping as DictMixin
except ImportError:  # Python < 3.3
    try:
        from UserDict import DictMixin  # Python 2
    except ImportError:  # Python 3.0-3.3
        from collections import Mapping as DictMixin


# With lazy loading, we might end up with multiple threads triggering
# it at the same time. We need a lock.
_fill_lock = RLock()


class LazyDict(DictMixin):
    """Dictionary populated on first use."""
    data = None

    def __getitem__(self, key):
        if self.data is None:
            _fill_lock.acquire()
            try:
                if self.data is None:
                    self._fill()
            finally:
                _fill_lock.release()
        return self.data[key.upper()]

    def __contains__(self, key):
        if self.data is None:
            _fill_lock.acquire()
            try:
                if self.data is None:
                    self._fill()
            finally:
                _fill_lock.release()
        return key in self.data

    def __iter__(self):
        if self.data is None:
            _fill_lock.acquire()
            try:
                if self.data is None:
                    self._fill()
            finally:
                _fill_lock.release()
        return iter(self.data)

    def __len__(self):
        if self.data is None:
            _fill_lock.acquire()
            try:
                if self.data is None:
                    self._fill()
            finally:
                _fill_lock.release()
        return len(self.data)

    def keys(self):
        if self.data is None:
            _fill_lock.acquire()
            try:
                if self.data is None:
                    self._fill()
            finally:
                _fill_lock.release()
        return self.data.keys()


class LazyList(list):
    """List populated on first use."""

    _props = [
        '__str__', '__repr__', '__unicode__',
        '__hash__', '__sizeof__', '__cmp__',
        '__lt__', '__le__', '__eq__', '__ne__', '__gt__', '__ge__',
        'append', 'count', 'index', 'extend', 'insert', 'pop', 'remove',
        'reverse', 'sort', '__add__', '__radd__', '__iadd__', '__mul__',
        '__rmul__', '__imul__', '__contains__', '__len__', '__nonzero__',
        '__getitem__', '__setitem__', '__delitem__', '__iter__',
        '__reversed__', '__getslice__', '__setslice__', '__delslice__']

    def __new__(cls, fill_iter=None):

        if fill_iter is None:
            return list()

        # We need a new class as we will be dynamically messing with its
        # methods.
        class LazyList(list):
            pass

        fill_iter = [fill_iter]

        def lazy(name):
            def _lazy(self, *args, **kw):
                _fill_lock.acquire()
                try:
                    if len(fill_iter) > 0:
                        list.extend(self, fill_iter.pop())
                        for method_name in cls._props:
                            delattr(LazyList, method_name)
                finally:
                    _fill_lock.release()
                return getattr(list, name)(self, *args, **kw)
            return _lazy

        for name in cls._props:
            setattr(LazyList, name, lazy(name))

        new_list = LazyList()
        return new_list

# Not all versions of Python declare the same magic methods.
# Filter out properties that don't exist in this version of Python
# from the list.
LazyList._props = [prop for prop in LazyList._props if hasattr(list, prop)]


class LazySet(set):
    """Set populated on first use."""

    _props = (
        '__str__', '__repr__', '__unicode__',
        '__hash__', '__sizeof__', '__cmp__',
        '__lt__', '__le__', '__eq__', '__ne__', '__gt__', '__ge__',
        '__contains__', '__len__', '__nonzero__',
        '__getitem__', '__setitem__', '__delitem__', '__iter__',
        '__sub__', '__and__', '__xor__', '__or__',
        '__rsub__', '__rand__', '__rxor__', '__ror__',
        '__isub__', '__iand__', '__ixor__', '__ior__',
        'add', 'clear', 'copy', 'difference', 'difference_update',
        'discard', 'intersection', 'intersection_update', 'isdisjoint',
        'issubset', 'issuperset', 'pop', 'remove',
        'symmetric_difference', 'symmetric_difference_update',
        'union', 'update')

    def __new__(cls, fill_iter=None):

        if fill_iter is None:
            return set()

        class LazySet(set):
            pass

        fill_iter = [fill_iter]

        def lazy(name):
            def _lazy(self, *args, **kw):
                _fill_lock.acquire()
                try:
                    if len(fill_iter) > 0:
                        for i in fill_iter.pop():
                            set.add(self, i)
                        for method_name in cls._props:
                            delattr(LazySet, method_name)
                finally:
                    _fill_lock.release()
                return getattr(set, name)(self, *args, **kw)
            return _lazy

        for name in cls._props:
            setattr(LazySet, name, lazy(name))

        new_set = LazySet()
        return new_set

# Not all versions of Python declare the same magic methods.
# Filter out properties that don't exist in this version of Python
# from the list.
LazySet._props = [prop for prop in LazySet._props if hasattr(set, prop)]
```
