## Supplementary software v0.2.1 for "Virtual control arms for paediatric myopia trials: external validation of axial-elongation models": reference.py

```
'''
Reference tzinfo implementations from the Python docs.
Used for testing against as they are only correct for the years
1987 to 2006. Do not use these for real code.
'''

from datetime import tzinfo, timedelta, datetime
from pytz import HOUR, ZERO, UTC

__all__ = [
    'FixedOffset',
    'LocalTimezone',
    'USTimeZone',
    'Eastern',
    'Central',
    'Mountain',
    'Pacific',
    'UTC'
]


# A class building tzinfo objects for fixed-offset time zones.
# Note that FixedOffset(0, "UTC") is a different way to build a
# UTC tzinfo object.
class FixedOffset(tzinfo):
    """Fixed offset in minutes east from UTC."""

    def __init__(self, offset, name):
        self.__offset = timedelta(minutes=offset)
        self.__name = name

    def utcoffset(self, dt):
        return self.__offset

    def tzname(self, dt):
        return self.__name

    def dst(self, dt):
        return ZERO


import time as _time

STDOFFSET = timedelta(seconds=-_time.timezone)
if _time.daylight:
    DSTOFFSET = timedelta(seconds=-_time.altzone)
else:
    DSTOFFSET = STDOFFSET

DSTDIFF = DSTOFFSET - STDOFFSET


# A class capturing the platform's idea of local time.
class LocalTimezone(tzinfo):

    def utcoffset(self, dt):
        if self._isdst(dt):
            return DSTOFFSET
        else:
            return STDOFFSET

    def dst(self, dt):
        if self._isdst(dt):
            return DSTDIFF
        else:
            return ZERO

    def tzname(self, dt):
        return _time.tzname[self._isdst(dt)]

    def _isdst(self, dt):
        tt = (dt.year, dt.month, dt.day,
              dt.hour, dt.minute, dt.second,
              dt.weekday(), 0, -1)
        stamp = _time.mktime(tt)
        tt = _time.localtime(stamp)
        return tt.tm_isdst > 0

Local = LocalTimezone()


def first_sunday_on_or_after(dt):
    days_to_go = 6 - dt.weekday()
    if days_to_go:
        dt += timedelta(days_to_go)
    return dt


# In the US, DST starts at 2am (standard time) on the first Sunday in April.
DSTSTART = datetime(1, 4, 1, 2)
# and ends at 2am (DST time; 1am standard time) on the last Sunday of Oct.
# which is the first Sunday on or after Oct 25.
DSTEND = datetime(1, 10, 25, 1)


# A complete implementation of current DST rules for major US time zones.
class USTimeZone(tzinfo):

    def __init__(self, hours, reprname, stdname, dstname):
        self.stdoffset = timedelta(hours=hours)
        self.reprname = reprname
        self.stdname = stdname
        self.dstname = dstname

    def __repr__(self):
        return self.reprname

    def tzname(self, dt):
        if self.dst(dt):
            return self.dstname
        else:
            return self.stdname

    def utcoffset(self, dt):
        return self.stdoffset + self.dst(dt)

    def dst(self, dt):
        if dt is None or dt.tzinfo is None:
            # An exception may be sensible here, in one or both cases.
            # It depends on how you want to treat them.  The default
            # fromutc() implementation (called by the default astimezone()
            # implementation) passes a datetime with dt.tzinfo is self.
            return ZERO
        assert dt.tzinfo is self

        # Find first Sunday in April & the last in October.
        start = first_sunday_on_or_after(DSTSTART.replace(year=dt.year))
        end = first_sunday_on_or_after(DSTEND.replace(year=dt.year))

        # Can't compare naive to aware objects, so strip the timezone from
        # dt first.
        if start <= dt.replace(tzinfo=None) < end:
            return HOUR
        else:
            return ZERO

Eastern = USTimeZone(-5, "Eastern", "EST", "EDT")
Central = USTimeZone(-6, "Central", "CST", "CDT")
Mountain = USTimeZone(-7, "Mountain", "MST", "MDT")
Pacific = USTimeZone(-8, "Pacific", "PST", "PDT")
```
