## Supplementary software v0.2.1 for "Virtual control arms for paediatric myopia trials: external validation of axial-elongation models": tzfile.py

```
'''
$Id: tzfile.py,v 1.8 2004/06/03 00:15:24 zenzen Exp $
'''

from datetime import datetime
from struct import unpack, calcsize

from pytz.tzinfo import StaticTzInfo, DstTzInfo, memorized_ttinfo
from pytz.tzinfo import memorized_datetime, memorized_timedelta


def _byte_string(s):
    """Cast a string or byte string to an ASCII byte string."""
    return s.encode('ASCII')

_NULL = _byte_string('\0')


def _std_string(s):
    """Cast a string or byte string to an ASCII string."""
    return str(s.decode('ASCII'))


def build_tzinfo(zone, fp):
    head_fmt = '>4s c 15x 6l'
    head_size = calcsize(head_fmt)
    (magic, format, ttisgmtcnt, ttisstdcnt, leapcnt, timecnt,
        typecnt, charcnt) = unpack(head_fmt, fp.read(head_size))

    # Make sure it is a tzfile(5) file
    assert magic == _byte_string('TZif'), 'Got magic %s' % repr(magic)

    # Read out the transition times, localtime indices and ttinfo structures.
    data_fmt = '>%(timecnt)dl %(timecnt)dB %(ttinfo)s %(charcnt)ds' % dict(
        timecnt=timecnt, ttinfo='lBB' * typecnt, charcnt=charcnt)
    data_size = calcsize(data_fmt)
    data = unpack(data_fmt, fp.read(data_size))

    # make sure we unpacked the right number of values
    assert len(data) == 2 * timecnt + 3 * typecnt + 1
    transitions = [memorized_datetime(trans)
                   for trans in data[:timecnt]]
    lindexes = list(data[timecnt:2 * timecnt])
    ttinfo_raw = data[2 * timecnt:-1]
    tznames_raw = data[-1]
    del data

    # Process ttinfo into separate structs
    ttinfo = []
    tznames = {}
    i = 0
    while i < len(ttinfo_raw):
        # have we looked up this timezone name yet?
        tzname_offset = ttinfo_raw[i + 2]
        if tzname_offset not in tznames:
            nul = tznames_raw.find(_NULL, tzname_offset)
            if nul < 0:
                nul = len(tznames_raw)
            tznames[tzname_offset] = _std_string(
                tznames_raw[tzname_offset:nul])
        ttinfo.append((ttinfo_raw[i],
                       bool(ttinfo_raw[i + 1]),
                       tznames[tzname_offset]))
        i += 3

    # Now build the timezone object
    if len(ttinfo) == 1 or len(transitions) == 0:
        ttinfo[0][0], ttinfo[0][2]
        cls = type(zone, (StaticTzInfo,), dict(
            zone=zone,
            _utcoffset=memorized_timedelta(ttinfo[0][0]),
            _tzname=ttinfo[0][2]))
    else:
        # Early dates use the first standard time ttinfo
        i = 0
        while ttinfo[i][1]:
            i += 1
        if ttinfo[i] == ttinfo[lindexes[0]]:
            transitions[0] = datetime.min
        else:
            transitions.insert(0, datetime.min)
            lindexes.insert(0, i)

        # calculate transition info
        transition_info = []
        for i in range(len(transitions)):
            inf = ttinfo[lindexes[i]]
            utcoffset = inf[0]
            if not inf[1]:
                dst = 0
            else:
                for j in range(i - 1, -1, -1):
                    prev_inf = ttinfo[lindexes[j]]
                    if not prev_inf[1]:
                        break
                dst = inf[0] - prev_inf[0]  # dst offset

                # Bad dst? Look further. DST > 24 hours happens when
                # a timzone has moved across the international dateline.
                if dst <= 0 or dst > 3600 * 3:
                    for j in range(i + 1, len(transitions)):
                        stdinf = ttinfo[lindexes[j]]
                        if not stdinf[1]:
                            dst = inf[0] - stdinf[0]
                            if dst > 0:
                                break  # Found a useful std time.

            tzname = inf[2]

            # Round utcoffset and dst to the nearest minute or the
            # datetime library will complain. Conversions to these timezones
            # might be up to plus or minus 30 seconds out, but it is
            # the best we can do.
            utcoffset = int((utcoffset + 30) // 60) * 60
            dst = int((dst + 30) // 60) * 60
            transition_info.append(memorized_ttinfo(utcoffset, dst, tzname))

        cls = type(zone, (DstTzInfo,), dict(
            zone=zone,
            _utc_transition_times=transitions,
            _transition_info=transition_info))

    return cls()

if __name__ == '__main__':
    import os.path
    from pprint import pprint
    base = os.path.join(os.path.dirname(__file__), 'zoneinfo')
    tz = build_tzinfo('Australia/Melbourne',
                      open(os.path.join(base, 'Australia', 'Melbourne'), 'rb'))
    tz = build_tzinfo('US/Eastern',
                      open(os.path.join(base, 'US', 'Eastern'), 'rb'))
    pprint(tz._utc_transition_times)
```
