## Supplementary software v0.2.1 for "Virtual control arms for paediatric myopia trials: external validation of axial-elongation models": tzinfo.py

```
'''Base classes and helpers for building zone specific tzinfo classes'''

from datetime import datetime, timedelta, tzinfo
from bisect import bisect_right
try:
    set
except NameError:
    from sets import Set as set

import pytz
from pytz.exceptions import AmbiguousTimeError, NonExistentTimeError

__all__ = []

_timedelta_cache = {}


def memorized_timedelta(seconds):
    '''Create only one instance of each distinct timedelta'''
    try:
        return _timedelta_cache[seconds]
    except KeyError:
        delta = timedelta(seconds=seconds)
        _timedelta_cache[seconds] = delta
        return delta


_epoch = datetime(1970, 1, 1, 0, 0) # datetime.utcfromtimestamp(0)
_datetime_cache = {0: _epoch}


def memorized_datetime(seconds):
    '''Create only one instance of each distinct datetime'''
    try:
        return _datetime_cache[seconds]
    except KeyError:
        # NB. We can't just do datetime.fromtimestamp(seconds, tz=timezone.utc).replace(tzinfo=None)
        # as this fails with negative values under Windows (Bug #90096)
        dt = _epoch + timedelta(seconds=seconds)
        _datetime_cache[seconds] = dt
        return dt


_ttinfo_cache = {}


def memorized_ttinfo(*args):
    '''Create only one instance of each distinct tuple'''
    try:
        return _ttinfo_cache[args]
    except KeyError:
        ttinfo = (
            memorized_timedelta(args[0]),
            memorized_timedelta(args[1]),
            args[2]
        )
        _ttinfo_cache[args] = ttinfo
        return ttinfo


_notime = memorized_timedelta(0)


def _to_seconds(td):
    '''Convert a timedelta to seconds'''
    return td.seconds + td.days * 24 * 60 * 60


class BaseTzInfo(tzinfo):
    # Overridden in subclass
    _utcoffset = None
    _tzname = None
    zone = None

    def __str__(self):
        return self.zone


class StaticTzInfo(BaseTzInfo):
    '''A timezone that has a constant offset from UTC

    These timezones are rare, as most locations have changed their
    offset at some point in their history
    '''
    def fromutc(self, dt):
        '''See datetime.tzinfo.fromutc'''
        if dt.tzinfo is not None and dt.tzinfo is not self:
            raise ValueError('fromutc: dt.tzinfo is not self')
        return (dt + self._utcoffset).replace(tzinfo=self)

    def utcoffset(self, dt, is_dst=None):
        '''See datetime.tzinfo.utcoffset

        is_dst is ignored for StaticTzInfo, and exists only to
        retain compatibility with DstTzInfo.
        '''
        return self._utcoffset

    def dst(self, dt, is_dst=None):
        '''See datetime.tzinfo.dst

        is_dst is ignored for StaticTzInfo, and exists only to
        retain compatibility with DstTzInfo.
        '''
        return _notime

    def tzname(self, dt, is_dst=None):
        '''See datetime.tzinfo.tzname

        is_dst is ignored for StaticTzInfo, and exists only to
        retain compatibility with DstTzInfo.
        '''
        return self._tzname

    def localize(self, dt, is_dst=False):
        '''Convert naive time to local time'''
        if dt.tzinfo is not None:
            raise ValueError('Not naive datetime (tzinfo is already set)')
        return dt.replace(tzinfo=self)

    def normalize(self, dt, is_dst=False):
        '''Correct the timezone information on the given datetime.

        This is normally a no-op, as StaticTzInfo timezones never have
        ambiguous cases to correct:

        >>> from pytz import timezone
        >>> gmt = timezone('GMT')
        >>> isinstance(gmt, StaticTzInfo)
        True
        >>> dt = datetime(2011, 5, 8, 1, 2, 3, tzinfo=gmt)
        >>> gmt.normalize(dt) is dt
        True

        The supported method of converting between timezones is to use
        datetime.astimezone(). Currently normalize() also works:

        >>> la = timezone('America/Los_Angeles')
        >>> dt = la.localize(datetime(2011, 5, 7, 1, 2, 3))
        >>> fmt = '%Y-%m-%d %H:%M:%S %Z (%z)'
        >>> gmt.normalize(dt).strftime(fmt)
        '2011-05-07 08:02:03 GMT (+0000)'
        '''
        if dt.tzinfo is self:
            return dt
        if dt.tzinfo is None:
            raise ValueError('Naive time - no tzinfo set')
        return dt.astimezone(self)

    def __repr__(self):
        return '<StaticTzInfo %r>' % (self.zone,)

    def __reduce__(self):
        # Special pickle to zone remains a singleton and to cope with
        # database changes.
        return pytz._p, (self.zone,)


class DstTzInfo(BaseTzInfo):
    '''A timezone that has a variable offset from UTC

    The offset might change if daylight saving time comes into effect,
    or at a point in history when the region decides to change their
    timezone definition.
    '''
    # Overridden in subclass

    # Sorted list of DST transition times, UTC
    _utc_transition_times = None

    # [(utcoffset, dstoffset, tzname)] corresponding to
    # _utc_transition_times entries
    _transition_info = None

    zone = None

    # Set in __init__

    _tzinfos = None
    _dst = None  # DST offset

    def __init__(self, _inf=None, _tzinfos=None):
        if _inf:
            self._tzinfos = _tzinfos
            self._utcoffset, self._dst, self._tzname = _inf
        else:
            _tzinfos = {}
            self._tzinfos = _tzinfos
            self._utcoffset, self._dst, self._tzname = (
                self._transition_info[0])
            _tzinfos[self._transition_info[0]] = self
            for inf in self._transition_info[1:]:
                if inf not in _tzinfos:
                    _tzinfos[inf] = self.__class__(inf, _tzinfos)

    def fromutc(self, dt):
        '''See datetime.tzinfo.fromutc'''
        if (dt.tzinfo is not None and
                getattr(dt.tzinfo, '_tzinfos', None) is not self._tzinfos):
            raise ValueError('fromutc: dt.tzinfo is not self')
        dt = dt.replace(tzinfo=None)
        idx = max(0, bisect_right(self._utc_transition_times, dt) - 1)
        inf = self._transition_info[idx]
        return (dt + inf[0]).replace(tzinfo=self._tzinfos[inf])

    def normalize(self, dt):
        '''Correct the timezone information on the given datetime

        If date arithmetic crosses DST boundaries, the tzinfo
        is not magically adjusted. This method normalizes the
        tzinfo to the correct one.

        To test, first we need to do some setup

        >>> from pytz import timezone
        >>> utc = timezone('UTC')
        >>> eastern = timezone('US/Eastern')
        >>> fmt = '%Y-%m-%d %H:%M:%S %Z (%z)'

        We next create a datetime right on an end-of-DST transition point,
        the instant when the wallclocks are wound back one hour.

        >>> utc_dt = datetime(2002, 10, 27, 6, 0, 0, tzinfo=utc)
        >>> loc_dt = utc_dt.astimezone(eastern)
        >>> loc_dt.strftime(fmt)
        '2002-10-27 01:00:00 EST (-0500)'

        Now, if we subtract a few minutes from it, note that the timezone
        information has not changed.

        >>> before = loc_dt - timedelta(minutes=10)
        >>> before.strftime(fmt)
        '2002-10-27 00:50:00 EST (-0500)'

        But we can fix that by calling the normalize method

        >>> before = eastern.normalize(before)
        >>> before.strftime(fmt)
        '2002-10-27 01:50:00 EDT (-0400)'

        The supported method of converting between timezones is to use
        datetime.astimezone(). Currently, normalize() also works:

        >>> th = timezone('Asia/Bangkok')
        >>> am = timezone('Europe/Amsterdam')
        >>> dt = th.localize(datetime(2011, 5, 7, 1, 2, 3))
        >>> fmt = '%Y-%m-%d %H:%M:%S %Z (%z)'
        >>> am.normalize(dt).strftime(fmt)
        '2011-05-06 20:02:03 CEST (+0200)'
        '''
        if dt.tzinfo is None:
            raise ValueError('Naive time - no tzinfo set')

        # Convert dt in localtime to UTC
        offset = dt.tzinfo._utcoffset
        dt = dt.replace(tzinfo=None)
        dt = dt - offset
        # convert it back, and return it
        return self.fromutc(dt)

    def localize(self, dt, is_dst=False):
        '''Convert naive time to local time.

        This method should be used to construct localtimes, rather
        than passing a tzinfo argument to a datetime constructor.

        is_dst is used to determine the correct timezone in the ambigous
        period at the end of daylight saving time.

        >>> from pytz import timezone
        >>> fmt = '%Y-%m-%d %H:%M:%S %Z (%z)'
        >>> amdam = timezone('Europe/Amsterdam')
        >>> dt  = datetime(2004, 10, 31, 2, 0, 0)
        >>> loc_dt1 = amdam.localize(dt, is_dst=True)
        >>> loc_dt2 = amdam.localize(dt, is_dst=False)
        >>> loc_dt1.strftime(fmt)
        '2004-10-31 02:00:00 CEST (+0200)'
        >>> loc_dt2.strftime(fmt)
        '2004-10-31 02:00:00 CET (+0100)'
        >>> str(loc_dt2 - loc_dt1)
        '1:00:00'

        Use is_dst=None to raise an AmbiguousTimeError for ambiguous
        times at the end of daylight saving time

        >>> try:
        ...     loc_dt1 = amdam.localize(dt, is_dst=None)
        ... except AmbiguousTimeError:
        ...     print('Ambiguous')
        Ambiguous

        is_dst defaults to False

        >>> amdam.localize(dt) == amdam.localize(dt, False)
        True

        is_dst is also used to determine the correct timezone in the
        wallclock times jumped over at the start of daylight saving time.

        >>> pacific = timezone('US/Pacific')
        >>> dt = datetime(2008, 3, 9, 2, 0, 0)
        >>> ploc_dt1 = pacific.localize(dt, is_dst=True)
        >>> ploc_dt2 = pacific.localize(dt, is_dst=False)
        >>> ploc_dt1.strftime(fmt)
        '2008-03-09 02:00:00 PDT (-0700)'
        >>> ploc_dt2.strftime(fmt)
        '2008-03-09 02:00:00 PST (-0800)'
        >>> str(ploc_dt2 - ploc_dt1)
        '1:00:00'

        Use is_dst=None to raise a NonExistentTimeError for these skipped
        times.

        >>> try:
        ...     loc_dt1 = pacific.localize(dt, is_dst=None)
        ... except NonExistentTimeError:
        ...     print('Non-existent')
        Non-existent
        '''
        if dt.tzinfo is not None:
            raise ValueError('Not naive datetime (tzinfo is already set)')

        # Find the two best possibilities.
        possible_loc_dt = set()
        for delta in [timedelta(days=-1), timedelta(days=1)]:
            loc_dt = dt + delta
            idx = max(0, bisect_right(
                self._utc_transition_times, loc_dt) - 1)
            inf = self._transition_info[idx]
            tzinfo = self._tzinfos[inf]
            loc_dt = tzinfo.normalize(dt.replace(tzinfo=tzinfo))
            if loc_dt.replace(tzinfo=None) == dt:
                possible_loc_dt.add(loc_dt)

        if len(possible_loc_dt) == 1:
            return possible_loc_dt.pop()

        # If there are no possibly correct timezones, we are attempting
        # to convert a time that never happened - the time period jumped
        # during the start-of-DST transition period.
        if len(possible_loc_dt) == 0:
            # If we refuse to guess, raise an exception.
            if is_dst is None:
                raise NonExistentTimeError(dt)

            # If we are forcing the pre-DST side of the DST transition, we
            # obtain the correct timezone by winding the clock forward a few
            # hours.
            elif is_dst:
                return self.localize(
                    dt + timedelta(hours=6), is_dst=True) - timedelta(hours=6)

            # If we are forcing the post-DST side of the DST transition, we
            # obtain the correct timezone by winding the clock back.
            else:
                return self.localize(
                    dt - timedelta(hours=6),
                    is_dst=False) + timedelta(hours=6)

        # If we get this far, we have multiple possible timezones - this
        # is an ambiguous case occurring during the end-of-DST transition.

        # If told to be strict, raise an exception since we have an
        # ambiguous case
        if is_dst is None:
            raise AmbiguousTimeError(dt)

        # Filter out the possiblilities that don't match the requested
        # is_dst
        filtered_possible_loc_dt = [
            p for p in possible_loc_dt if bool(p.tzinfo._dst) == is_dst
        ]

        # Hopefully we only have one possibility left. Return it.
        if len(filtered_possible_loc_dt) == 1:
            return filtered_possible_loc_dt[0]

        if len(filtered_possible_loc_dt) == 0:
            filtered_possible_loc_dt = list(possible_loc_dt)

        # If we get this far, we have in a wierd timezone transition
        # where the clocks have been wound back but is_dst is the same
        # in both (eg. Europe/Warsaw 1915 when they switched to CET).
        # At this point, we just have to guess unless we allow more
        # hints to be passed in (such as the UTC offset or abbreviation),
        # but that is just getting silly.
        #
        # Choose the earliest (by UTC) applicable timezone if is_dst=True
        # Choose the latest (by UTC) applicable timezone if is_dst=False
        # i.e., behave like end-of-DST transition
        dates = {}  # utc -> local
        for local_dt in filtered_possible_loc_dt:
            utc_time = (
                local_dt.replace(tzinfo=None) - local_dt.tzinfo._utcoffset)
            assert utc_time not in dates
            dates[utc_time] = local_dt
        return dates[[min, max][not is_dst](dates)]

    def utcoffset(self, dt, is_dst=None):
        '''See datetime.tzinfo.utcoffset

        The is_dst parameter may be used to remove ambiguity during DST
        transitions.

        >>> from pytz import timezone
        >>> tz = timezone('America/St_Johns')
        >>> ambiguous = datetime(2009, 10, 31, 23, 30)

        >>> str(tz.utcoffset(ambiguous, is_dst=False))
        '-1 day, 20:30:00'

        >>> str(tz.utcoffset(ambiguous, is_dst=True))
        '-1 day, 21:30:00'

        >>> try:
        ...     tz.utcoffset(ambiguous)
        ... except AmbiguousTimeError:
        ...     print('Ambiguous')
        Ambiguous

        '''
        if dt is None:
            return None
        elif dt.tzinfo is not self:
            dt = self.localize(dt, is_dst)
            return dt.tzinfo._utcoffset
        else:
            return self._utcoffset

    def dst(self, dt, is_dst=None):
        '''See datetime.tzinfo.dst

        The is_dst parameter may be used to remove ambiguity during DST
        transitions.

        >>> from pytz import timezone
        >>> tz = timezone('America/St_Johns')

        >>> normal = datetime(2009, 9, 1)

        >>> str(tz.dst(normal))
        '1:00:00'
        >>> str(tz.dst(normal, is_dst=False))
        '1:00:00'
        >>> str(tz.dst(normal, is_dst=True))
        '1:00:00'

        >>> ambiguous = datetime(2009, 10, 31, 23, 30)

        >>> str(tz.dst(ambiguous, is_dst=False))
        '0:00:00'
        >>> str(tz.dst(ambiguous, is_dst=True))
        '1:00:00'
        >>> try:
        ...     tz.dst(ambiguous)
        ... except AmbiguousTimeError:
        ...     print('Ambiguous')
        Ambiguous

        '''
        if dt is None:
            return None
        elif dt.tzinfo is not self:
            dt = self.localize(dt, is_dst)
            return dt.tzinfo._dst
        else:
            return self._dst

    def tzname(self, dt, is_dst=None):
        '''See datetime.tzinfo.tzname

        The is_dst parameter may be used to remove ambiguity during DST
        transitions.

        >>> from pytz import timezone
        >>> tz = timezone('America/St_Johns')

        >>> normal = datetime(2009, 9, 1)

        >>> tz.tzname(normal)
        'NDT'
        >>> tz.tzname(normal, is_dst=False)
        'NDT'
        >>> tz.tzname(normal, is_dst=True)
        'NDT'

        >>> ambiguous = datetime(2009, 10, 31, 23, 30)

        >>> tz.tzname(ambiguous, is_dst=False)
        'NST'
        >>> tz.tzname(ambiguous, is_dst=True)
        'NDT'
        >>> try:
        ...     tz.tzname(ambiguous)
        ... except AmbiguousTimeError:
        ...     print('Ambiguous')
        Ambiguous
        '''
        if dt is None:
            return self.zone
        elif dt.tzinfo is not self:
            dt = self.localize(dt, is_dst)
            return dt.tzinfo._tzname
        else:
            return self._tzname

    def __repr__(self):
        if self._dst:
            dst = 'DST'
        else:
            dst = 'STD'
        if self._utcoffset > _notime:
            return '<DstTzInfo %r %s+%s %s>' % (
                self.zone, self._tzname, self._utcoffset, dst
            )
        else:
            return '<DstTzInfo %r %s%s %s>' % (
                self.zone, self._tzname, self._utcoffset, dst
            )

    def __reduce__(self):
        # Special pickle to zone remains a singleton and to cope with
        # database changes.
        return pytz._p, (
            self.zone,
            _to_seconds(self._utcoffset),
            _to_seconds(self._dst),
            self._tzname
        )


def unpickler(zone, utcoffset=None, dstoffset=None, tzname=None):
    """Factory function for unpickling pytz tzinfo instances.

    This is shared for both StaticTzInfo and DstTzInfo instances, because
    database changes could cause a zones implementation to switch between
    these two base classes and we can't break pickles on a pytz version
    upgrade.
    """
    # Raises a KeyError if zone no longer exists, which should never happen
    # and would be a bug.
    tz = pytz.timezone(zone)

    # A StaticTzInfo - just return it
    if utcoffset is None:
        return tz

    # This pickle was created from a DstTzInfo. We need to
    # determine which of the list of tzinfo instances for this zone
    # to use in order to restore the state of any datetime instances using
    # it correctly.
    utcoffset = memorized_timedelta(utcoffset)
    dstoffset = memorized_timedelta(dstoffset)
    try:
        return tz._tzinfos[(utcoffset, dstoffset, tzname)]
    except KeyError:
        # The particular state requested in this timezone no longer exists.
        # This indicates a corrupt pickle, or the timezone database has been
        # corrected violently enough to make this particular
        # (utcoffset,dstoffset) no longer exist in the zone, or the
        # abbreviation has been changed.
        pass

    # See if we can find an entry differing only by tzname. Abbreviations
    # get changed from the initial guess by the database maintainers to
    # match reality when this information is discovered.
    for localized_tz in tz._tzinfos.values():
        if (localized_tz._utcoffset == utcoffset and
                localized_tz._dst == dstoffset):
            return localized_tz

    # This (utcoffset, dstoffset) information has been removed from the
    # zone. Add it back. This might occur when the database maintainers have
    # corrected incorrect information. datetime instances using this
    # incorrect information will continue to do so, exactly as they were
    # before being pickled. This is purely an overly paranoid safety net - I
    # doubt this will ever been needed in real life.
    inf = (utcoffset, dstoffset, tzname)
    tz._tzinfos[inf] = tz.__class__(inf, tz._tzinfos)
    return tz._tzinfos[inf]
```
