## Supplementary software v0.2.1 for "Virtual control arms for paediatric myopia trials: external validation of axial-elongation models": METADATA

```
Metadata-Version: 2.1
Name: six
Version: 1.17.0
Summary: Python 2 and 3 compatibility utilities
Home-page: https://github.com/benjaminp/six
Author: Benjamin Peterson
Author-email: benjamin@python.org
License: MIT
Classifier: Development Status :: 5 - Production/Stable
Classifier: Programming Language :: Python :: 2
Classifier: Programming Language :: Python :: 3
Classifier: Intended Audience :: Developers
Classifier: License :: OSI Approved :: MIT License
Classifier: Topic :: Software Development :: Libraries
Classifier: Topic :: Utilities
Requires-Python: >=2.7, !=3.0.*, !=3.1.*, !=3.2.*
License-File: LICENSE

.. image:: https://img.shields.io/pypi/v/six.svg
   :target: https://pypi.org/project/six/
   :alt: six on PyPI

.. image:: https://readthedocs.org/projects/six/badge/?version=latest
   :target: https://six.readthedocs.io/
   :alt: six's documentation on Read the Docs

.. image:: https://img.shields.io/badge/license-MIT-green.svg
   :target: https://github.com/benjaminp/six/blob/master/LICENSE
   :alt: MIT License badge

Six is a Python 2 and 3 compatibility library.  It provides utility functions
for smoothing over the differences between the Python versions with the goal of
writing Python code that is compatible on both Python versions.  See the
documentation for more information on what is provided.

Six supports Python 2.7 and 3.3+.  It is contained in only one Python
file, so it can be easily copied into your project. (The copyright and license
notice must be retained.)

Online documentation is at https://six.readthedocs.io/.

Bugs can be reported to https://github.com/benjaminp/six.  The code can also
be found there.
```
