## Supplementary software v0.2.1 for "Virtual control arms for paediatric myopia trials: external validation of axial-elongation models": six.py

```
# Copyright (c) 2010-2024 Benjamin Peterson
#
# Permission is hereby granted, free of charge, to any person obtaining a copy
# of this software and associated documentation files (the "Software"), to deal
# in the Software without restriction, including without limitation the rights
# to use, copy, modify, merge, publish, distribute, sublicense, and/or sell
# copies of the Software, and to permit persons to whom the Software is
# furnished to do so, subject to the following conditions:
#
# The above copyright notice and this permission notice shall be included in all
# copies or substantial portions of the Software.
#
# THE SOFTWARE IS PROVIDED "AS IS", WITHOUT WARRANTY OF ANY KIND, EXPRESS OR
# IMPLIED, INCLUDING BUT NOT LIMITED TO THE WARRANTIES OF MERCHANTABILITY,
# FITNESS FOR A PARTICULAR PURPOSE AND NONINFRINGEMENT. IN NO EVENT SHALL THE
# AUTHORS OR COPYRIGHT HOLDERS BE LIABLE FOR ANY CLAIM, DAMAGES OR OTHER
# LIABILITY, WHETHER IN AN ACTION OF CONTRACT, TORT OR OTHERWISE, ARISING FROM,
# OUT OF OR IN CONNECTION WITH THE SOFTWARE OR THE USE OR OTHER DEALINGS IN THE
# SOFTWARE.

"""Utilities for writing code that runs on Python 2 and 3"""

from __future__ import absolute_import

import functools
import itertools
import operator
import sys
import types

__author__ = "Benjamin Peterson <benjamin@python.org>"
__version__ = "1.17.0"


# Useful for very coarse version differentiation.
PY2 = sys.version_info[0] == 2
PY3 = sys.version_info[0] == 3
PY34 = sys.version_info[0:2] >= (3, 4)

if PY3:
    string_types = str,
    integer_types = int,
    class_types = type,
    text_type = str
    binary_type = bytes

    MAXSIZE = sys.maxsize
else:
    string_types = basestring,
    integer_types = (int, long)
    class_types = (type, types.ClassType)
    text_type = unicode
    binary_type = str

    if sys.platform.startswith("java"):
        # Jython always uses 32 bits.
        MAXSIZE = int((1 << 31) - 1)
    else:
        # It's possible to have sizeof(long) != sizeof(Py_ssize_t).
        class X(object):

            def __len__(self):
                return 1 << 31
        try:
            len(X())
        except OverflowError:
            # 32-bit
            MAXSIZE = int((1 << 31) - 1)
        else:
            # 64-bit
            MAXSIZE = int((1 << 63) - 1)
        del X

if PY34:
    from importlib.util import spec_from_loader
else:
    spec_from_loader = None


def _add_doc(func, doc):
    """Add documentation to a function."""
    func.__doc__ = doc


def _import_module(name):
    """Import module, returning the module after the last dot."""
    __import__(name)
    return sys.modules[name]


class _LazyDescr(object):

    def __init__(self, name):
        self.name = name

    def __get__(self, obj, tp):
        result = self._resolve()
        setattr(obj, self.name, result)  # Invokes __set__.
        try:
            # This is a bit ugly, but it avoids running this again by
            # removing this descriptor.
            delattr(obj.__class__, self.name)
        except AttributeError:
            pass
        return result


class MovedModule(_LazyDescr):

    def __init__(self, name, old, new=None):
        super(MovedModule, self).__init__(name)
        if PY3:
            if new is None:
                new = name
            self.mod = new
        else:
            self.mod = old

    def _resolve(self):
        return _import_module(self.mod)

    def __getattr__(self, attr):
        _module = self._resolve()
        value = getattr(_module, attr)
        setattr(self, attr, value)
        return value


class _LazyModule(types.ModuleType):

    def __init__(self, name):
        super(_LazyModule, self).__init__(name)
        self.__doc__ = self.__class__.__doc__

    def __dir__(self):
        attrs = ["__doc__", "__name__"]
        attrs += [attr.name for attr in self._moved_attributes]
        return attrs

    # Subclasses should override this
    _moved_attributes = []


class MovedAttribute(_LazyDescr):

    def __init__(self, name, old_mod, new_mod, old_attr=None, new_attr=None):
        super(MovedAttribute, self).__init__(name)
        if PY3:
            if new_mod is None:
                new_mod = name
            self.mod = new_mod
            if new_attr is None:
                if old_attr is None:
                    new_attr = name
                else:
                    new_attr = old_attr
            self.attr = new_attr
        else:
            self.mod = old_mod
            if old_attr is None:
                old_attr = name
            self.attr = old_attr

    def _resolve(self):
        module = _import_module(self.mod)
        return getattr(module, self.attr)


class _SixMetaPathImporter(object):

    """
    A meta path importer to import six.moves and its submodules.

    This class implements a PEP302 finder and loader. It should be compatible
    with Python 2.5 and all existing versions of Python3
    """

    def __init__(self, six_module_name):
        self.name = six_module_name
        self.known_modules = {}

    def _add_module(self, mod, *fullnames):
        for fullname in fullnames:
            self.known_modules[self.name + "." + fullname] = mod

    def _get_module(self, fullname):
        return self.known_modules[self.name + "." + fullname]

    def find_module(self, fullname, path=None):
        if fullname in self.known_modules:
            return self
        return None

    def find_spec(self, fullname, path, target=None):
        if fullname in self.known_modules:
            return spec_from_loader(fullname, self)
        return None

    def __get_module(self, fullname):
        try:
            return self.known_modules[fullname]
        except KeyError:
            raise ImportError("This loader does not know module " + fullname)

    def load_module(self, fullname):
        try:
            # in case of a reload
            return sys.modules[fullname]
        except KeyError:
            pass
        mod = self.__get_module(fullname)
        if isinstance(mod, MovedModule):
            mod = mod._resolve()
        else:
            mod.__loader__ = self
        sys.modules[fullname] = mod
        return mod

    def is_package(self, fullname):
        """
        Return true, if the named module is a package.

        We need this method to get correct spec objects with
        Python 3.4 (see PEP451)
        """
        return hasattr(self.__get_module(fullname), "__path__")

    def get_code(self, fullname):
        """Return None

        Required, if is_package is implemented"""
        self.__get_module(fullname)  # eventually raises ImportError
        return None
    get_source = get_code  # same as get_code

    def create_module(self, spec):
        return self.load_module(spec.name)

    def exec_module(self, module):
        pass

_importer = _SixMetaPathImporter(__name__)


class _MovedItems(_LazyModule):

    """Lazy loading of moved objects"""
    __path__ = []  # mark as package


_moved_attributes = [
    MovedAttribute("cStringIO", "cStringIO", "io", "StringIO"),
    MovedAttribute("filter", "itertools", "builtins", "ifilter", "filter"),
    MovedAttribute("filterfalse", "itertools", "itertools", "ifilterfalse", "filterfalse"),
    MovedAttribute("input", "__builtin__", "builtins", "raw_input", "input"),
    MovedAttribute("intern", "__builtin__", "sys"),
    MovedAttribute("map", "itertools", "builtins", "imap", "map"),
    MovedAttribute("getcwd", "os", "os", "getcwdu", "getcwd"),
    MovedAttribute("getcwdb", "os", "os", "getcwd", "getcwdb"),
    MovedAttribute("getoutput", "commands", "subprocess"),
    MovedAttribute("range", "__builtin__", "builtins", "xrange", "range"),
    MovedAttribute("reload_module", "__builtin__", "importlib" if PY34 else "imp", "reload"),
    MovedAttribute("reduce", "__builtin__", "functools"),
    MovedAttribute("shlex_quote", "pipes", "shlex", "quote"),
    MovedAttribute("StringIO", "StringIO", "io"),
    MovedAttribute("UserDict", "UserDict", "collections", "IterableUserDict", "UserDict"),
    MovedAttribute("UserList", "UserList", "collections"),
    MovedAttribute("UserString", "UserString", "collections"),
    MovedAttribute("xrange", "__builtin__", "builtins", "xrange", "range"),
    MovedAttribute("zip", "itertools", "builtins", "izip", "zip"),
    MovedAttribute("zip_longest", "itertools", "itertools", "izip_longest", "zip_longest"),
    MovedModule("builtins", "__builtin__"),
    MovedModule("configparser", "ConfigParser"),
    MovedModule("collections_abc", "collections", "collections.abc" if sys.version_info >= (3, 3) else "collections"),
    MovedModule("copyreg", "copy_reg"),
    MovedModule("dbm_gnu", "gdbm", "dbm.gnu"),
    MovedModule("dbm_ndbm", "dbm", "dbm.ndbm"),
    MovedModule("_dummy_thread", "dummy_thread", "_dummy_thread" if sys.version_info < (3, 9) else "_thread"),
    MovedModule("http_cookiejar", "cookielib", "http.cookiejar"),
    MovedModule("http_cookies", "Cookie", "http.cookies"),
    MovedModule("html_entities", "htmlentitydefs", "html.entities"),
    MovedModule("html_parser", "HTMLParser", "html.parser"),
    MovedModule("http_client", "httplib", "http.client"),
    MovedModule("email_mime_base", "email.MIMEBase", "email.mime.base"),
    MovedModule("email_mime_image", "email.MIMEImage", "email.mime.image"),
    MovedModule("email_mime_multipart", "email.MIMEMultipart", "email.mime.multipart"),
    MovedModule("email_mime_nonmultipart", "email.MIMENonMultipart", "email.mime.nonmultipart"),
    MovedModule("email_mime_text", "email.MIMEText", "email.mime.text"),
    MovedModule("BaseHTTPServer", "BaseHTTPServer", "http.server"),
    MovedModule("CGIHTTPServer", "CGIHTTPServer", "http.server"),
    MovedModule("SimpleHTTPServer", "SimpleHTTPServer", "http.server"),
    MovedModule("cPickle", "cPickle", "pickle"),
    MovedModule("queue", "Queue"),
    MovedModule("reprlib", "repr"),
    MovedModule("socketserver", "SocketServer"),
    MovedModule("_thread", "thread", "_thread"),
    MovedModule("tkinter", "Tkinter"),
    MovedModule("tkinter_dialog", "Dialog", "tkinter.dialog"),
    MovedModule("tkinter_filedialog", "FileDialog", "tkinter.filedialog"),
    MovedModule("tkinter_scrolledtext", "ScrolledText", "tkinter.scrolledtext"),
    MovedModule("tkinter_simpledialog", "SimpleDialog", "tkinter.simpledialog"),
    MovedModule("tkinter_tix", "Tix", "tkinter.tix"),
    MovedModule("tkinter_ttk", "ttk", "tkinter.ttk"),
    MovedModule("tkinter_constants", "Tkconstants", "tkinter.constants"),
    MovedModule("tkinter_dnd", "Tkdnd", "tkinter.dnd"),
    MovedModule("tkinter_colorchooser", "tkColorChooser",
                "tkinter.colorchooser"),
    MovedModule("tkinter_commondialog", "tkCommonDialog",
                "tkinter.commondialog"),
    MovedModule("tkinter_tkfiledialog", "tkFileDialog", "tkinter.filedialog"),
    MovedModule("tkinter_font", "tkFont", "tkinter.font"),
    MovedModule("tkinter_messagebox", "tkMessageBox", "tkinter.messagebox"),
    MovedModule("tkinter_tksimpledialog", "tkSimpleDialog",
                "tkinter.simpledialog"),
    MovedModule("urllib_parse", __name__ + ".moves.urllib_parse", "urllib.parse"),
    MovedModule("urllib_error", __name__ + ".moves.urllib_error", "urllib.error"),
    MovedModule("urllib", __name__ + ".moves.urllib", __name__ + ".moves.urllib"),
    MovedModule("urllib_robotparser", "robotparser", "urllib.robotparser"),
    MovedModule("xmlrpc_client", "xmlrpclib", "xmlrpc.client"),
    MovedModule("xmlrpc_server", "SimpleXMLRPCServer", "xmlrpc.server"),
]
# Add windows specific modules.
if sys.platform == "win32":
    _moved_attributes += [
        MovedModule("winreg", "_winreg"),
    ]

for attr in _moved_attributes:
    setattr(_MovedItems, attr.name, attr)
    if isinstance(attr, MovedModule):
        _importer._add_module(attr, "moves." + attr.name)
del attr

_MovedItems._moved_attributes = _moved_attributes

moves = _MovedItems(__name__ + ".moves")
_importer._add_module(moves, "moves")


class Module_six_moves_urllib_parse(_LazyModule):

    """Lazy loading of moved objects in six.moves.urllib_parse"""


_urllib_parse_moved_attributes = [
    MovedAttribute("ParseResult", "urlparse", "urllib.parse"),
    MovedAttribute("SplitResult", "urlparse", "urllib.parse"),
    MovedAttribute("parse_qs", "urlparse", "urllib.parse"),
    MovedAttribute("parse_qsl", "urlparse", "urllib.parse"),
    MovedAttribute("urldefrag", "urlparse", "urllib.parse"),
    MovedAttribute("urljoin", "urlparse", "urllib.parse"),
    MovedAttribute("urlparse", "urlparse", "urllib.parse"),
    MovedAttribute("urlsplit", "urlparse", "urllib.parse"),
    MovedAttribute("urlunparse", "urlparse", "urllib.parse"),
    MovedAttribute("urlunsplit", "urlparse", "urllib.parse"),
    MovedAttribute("quote", "urllib", "urllib.parse"),
    MovedAttribute("quote_plus", "urllib", "urllib.parse"),
    MovedAttribute("unquote", "urllib", "urllib.parse"),
    MovedAttribute("unquote_plus", "urllib", "urllib.parse"),
    MovedAttribute("unquote_to_bytes", "urllib", "urllib.parse", "unquote", "unquote_to_bytes"),
    MovedAttribute("urlencode", "urllib", "urllib.parse"),
    MovedAttribute("splitquery", "urllib", "urllib.parse"),
    MovedAttribute("splittag", "urllib", "urllib.parse"),
    MovedAttribute("splituser", "urllib", "urllib.parse"),
    MovedAttribute("splitvalue", "urllib", "urllib.parse"),
    MovedAttribute("uses_fragment", "urlparse", "urllib.parse"),
    MovedAttribute("uses_netloc", "urlparse", "urllib.parse"),
    MovedAttribute("uses_params", "urlparse", "urllib.parse"),
    MovedAttribute("uses_query", "urlparse", "urllib.parse"),
    MovedAttribute("uses_relative", "urlparse", "urllib.parse"),
]
for attr in _urllib_parse_moved_attributes:
    setattr(Module_six_moves_urllib_parse, attr.name, attr)
del attr

Module_six_moves_urllib_parse._moved_attributes = _urllib_parse_moved_attributes

_importer._add_module(Module_six_moves_urllib_parse(__name__ + ".moves.urllib_parse"),
                      "moves.urllib_parse", "moves.urllib.parse")


class Module_six_moves_urllib_error(_LazyModule):

    """Lazy loading of moved objects in six.moves.urllib_error"""


_urllib_error_moved_attributes = [
    MovedAttribute("URLError", "urllib2", "urllib.error"),
    MovedAttribute("HTTPError", "urllib2", "urllib.error"),
    MovedAttribute("ContentTooShortError", "urllib", "urllib.error"),
]
for attr in _urllib_error_moved_attributes:
    setattr(Module_six_moves_urllib_error, attr.name, attr)
del attr

Module_six_moves_urllib_error._moved_attributes = _urllib_error_moved_attributes

_importer._add_module(Module_six_moves_urllib_error(__name__ + ".moves.urllib.error"),
                      "moves.urllib_error", "moves.urllib.error")


class Module_six_moves_urllib_request(_LazyModule):

    """Lazy loading of moved objects in six.moves.urllib_request"""


_urllib_request_moved_attributes = [
    MovedAttribute("urlopen", "urllib2", "urllib.request"),
    MovedAttribute("install_opener", "urllib2", "urllib.request"),
    MovedAttribute("build_opener", "urllib2", "urllib.request"),
    MovedAttribute("pathname2url", "urllib", "urllib.request"),
    MovedAttribute("url2pathname", "urllib", "urllib.request"),
    MovedAttribute("getproxies", "urllib", "urllib.request"),
    MovedAttribute("Request", "urllib2", "urllib.request"),
    MovedAttribute("OpenerDirector", "urllib2", "urllib.request"),
    MovedAttribute("HTTPDefaultErrorHandler", "urllib2", "urllib.request"),
    MovedAttribute("HTTPRedirectHandler", "urllib2", "urllib.request"),
    MovedAttribute("HTTPCookieProcessor", "urllib2", "urllib.request"),
    MovedAttribute("ProxyHandler", "urllib2", "urllib.request"),
    MovedAttribute("BaseHandler", "urllib2", "urllib.request"),
    MovedAttribute("HTTPPasswordMgr", "urllib2", "urllib.request"),
    MovedAttribute("HTTPPasswordMgrWithDefaultRealm", "urllib2", "urllib.request"),
    MovedAttribute("AbstractBasicAuthHandler", "urllib2", "urllib.request"),
    MovedAttribute("HTTPBasicAuthHandler", "urllib2", "urllib.request"),
    MovedAttribute("ProxyBasicAuthHandler", "urllib2", "urllib.request"),
    MovedAttribute("AbstractDigestAuthHandler", "urllib2", "urllib.request"),
    MovedAttribute("HTTPDigestAuthHandler", "urllib2", "urllib.request"),
    MovedAttribute("ProxyDigestAuthHandler", "urllib2", "urllib.request"),
    MovedAttribute("HTTPHandler", "urllib2", "urllib.request"),
    MovedAttribute("HTTPSHandler", "urllib2", "urllib.request"),
    MovedAttribute("FileHandler", "urllib2", "urllib.request"),
    MovedAttribute("FTPHandler", "urllib2", "urllib.request"),
    MovedAttribute("CacheFTPHandler", "urllib2", "urllib.request"),
    MovedAttribute("UnknownHandler", "urllib2", "urllib.request"),
    MovedAttribute("HTTPErrorProcessor", "urllib2", "urllib.request"),
    MovedAttribute("urlretrieve", "urllib", "urllib.request"),
    MovedAttribute("urlcleanup", "urllib", "urllib.request"),
    MovedAttribute("proxy_bypass", "urllib", "urllib.request"),
    MovedAttribute("parse_http_list", "urllib2", "urllib.request"),
    MovedAttribute("parse_keqv_list", "urllib2", "urllib.request"),
]
if sys.version_info[:2] < (3, 14):
    _urllib_request_moved_attributes.extend(
        [
            MovedAttribute("URLopener", "urllib", "urllib.request"),
            MovedAttribute("FancyURLopener", "urllib", "urllib.request"),
        ]
    )
for attr in _urllib_request_moved_attributes:
    setattr(Module_six_moves_urllib_request, attr.name, attr)
del attr

Module_six_moves_urllib_request._moved_attributes = _urllib_request_moved_attributes

_importer._add_module(Module_six_moves_urllib_request(__name__ + ".moves.urllib.request"),
                      "moves.urllib_request", "moves.urllib.request")


class Module_six_moves_urllib_response(_LazyModule):

    """Lazy loading of moved objects in six.moves.urllib_response"""


_urllib_response_moved_attributes = [
    MovedAttribute("addbase", "urllib", "urllib.response"),
    MovedAttribute("addclosehook", "urllib", "urllib.response"),
    MovedAttribute("addinfo", "urllib", "urllib.response"),
    MovedAttribute("addinfourl", "urllib", "urllib.response"),
]
for attr in _urllib_response_moved_attributes:
    setattr(Module_six_moves_urllib_response, attr.name, attr)
del attr

Module_six_moves_urllib_response._moved_attributes = _urllib_response_moved_attributes

_importer._add_module(Module_six_moves_urllib_response(__name__ + ".moves.urllib.response"),
                      "moves.urllib_response", "moves.urllib.response")


class Module_six_moves_urllib_robotparser(_LazyModule):

    """Lazy loading of moved objects in six.moves.urllib_robotparser"""


_urllib_robotparser_moved_attributes = [
    MovedAttribute("RobotFileParser", "robotparser", "urllib.robotparser"),
]
for attr in _urllib_robotparser_moved_attributes:
    setattr(Module_six_moves_urllib_robotparser, attr.name, attr)
del attr

Module_six_moves_urllib_robotparser._moved_attributes = _urllib_robotparser_moved_attributes

_importer._add_module(Module_six_moves_urllib_robotparser(__name__ + ".moves.urllib.robotparser"),
                      "moves.urllib_robotparser", "moves.urllib.robotparser")


class Module_six_moves_urllib(types.ModuleType):

    """Create a six.moves.urllib namespace that resembles the Python 3 namespace"""
    __path__ = []  # mark as package
    parse = _importer._get_module("moves.urllib_parse")
    error = _importer._get_module("moves.urllib_error")
    request = _importer._get_module("moves.urllib_request")
    response = _importer._get_module("moves.urllib_response")
    robotparser = _importer._get_module("moves.urllib_robotparser")

    def __dir__(self):
        return ['parse', 'error', 'request', 'response', 'robotparser']

_importer._add_module(Module_six_moves_urllib(__name__ + ".moves.urllib"),
                      "moves.urllib")


def add_move(move):
    """Add an item to six.moves."""
    setattr(_MovedItems, move.name, move)


def remove_move(name):
    """Remove item from six.moves."""
    try:
        delattr(_MovedItems, name)
    except AttributeError:
        try:
            del moves.__dict__[name]
        except KeyError:
            raise AttributeError("no such move, %r" % (name,))


if PY3:
    _meth_func = "__func__"
    _meth_self = "__self__"

    _func_closure = "__closure__"
    _func_code = "__code__"
    _func_defaults = "__defaults__"
    _func_globals = "__globals__"
else:
    _meth_func = "im_func"
    _meth_self = "im_self"

    _func_closure = "func_closure"
    _func_code = "func_code"
    _func_defaults = "func_defaults"
    _func_globals = "func_globals"


try:
    advance_iterator = next
except NameError:
    def advance_iterator(it):
        return it.next()
next = advance_iterator


try:
    callable = callable
except NameError:
    def callable(obj):
        return any("__call__" in klass.__dict__ for klass in type(obj).__mro__)


if PY3:
    def get_unbound_function(unbound):
        return unbound

    create_bound_method = types.MethodType

    def create_unbound_method(func, cls):
        return func

    Iterator = object
else:
    def get_unbound_function(unbound):
        return unbound.im_func

    def create_bound_method(func, obj):
        return types.MethodType(func, obj, obj.__class__)

    def create_unbound_method(func, cls):
        return types.MethodType(func, None, cls)

    class Iterator(object):

        def next(self):
            return type(self).__next__(self)

    callable = callable
_add_doc(get_unbound_function,
         """Get the function out of a possibly unbound function""")


get_method_function = operator.attrgetter(_meth_func)
get_method_self = operator.attrgetter(_meth_self)
get_function_closure = operator.attrgetter(_func_closure)
get_function_code = operator.attrgetter(_func_code)
get_function_defaults = operator.attrgetter(_func_defaults)
get_function_globals = operator.attrgetter(_func_globals)


if PY3:
    def iterkeys(d, **kw):
        return iter(d.keys(**kw))

    def itervalues(d, **kw):
        return iter(d.values(**kw))

    def iteritems(d, **kw):
        return iter(d.items(**kw))

    def iterlists(d, **kw):
        return iter(d.lists(**kw))

    viewkeys = operator.methodcaller("keys")

    viewvalues = operator.methodcaller("values")

    viewitems = operator.methodcaller("items")
else:
    def iterkeys(d, **kw):
        return d.iterkeys(**kw)

    def itervalues(d, **kw):
        return d.itervalues(**kw)

    def iteritems(d, **kw):
        return d.iteritems(**kw)

    def iterlists(d, **kw):
        return d.iterlists(**kw)

    viewkeys = operator.methodcaller("viewkeys")

    viewvalues = operator.methodcaller("viewvalues")

    viewitems = operator.methodcaller("viewitems")

_add_doc(iterkeys, "Return an iterator over the keys of a dictionary.")
_add_doc(itervalues, "Return an iterator over the values of a dictionary.")
_add_doc(iteritems,
         "Return an iterator over the (key, value) pairs of a dictionary.")
_add_doc(iterlists,
         "Return an iterator over the (key, [values]) pairs of a dictionary.")


if PY3:
    def b(s):
        return s.encode("latin-1")

    def u(s):
        return s
    unichr = chr
    import struct
    int2byte = struct.Struct(">B").pack
    del struct
    byte2int = operator.itemgetter(0)
    indexbytes = operator.getitem
    iterbytes = iter
    import io
    StringIO = io.StringIO
    BytesIO = io.BytesIO
    del io
    _assertCountEqual = "assertCountEqual"
    if sys.version_info[1] <= 1:
        _assertRaisesRegex = "assertRaisesRegexp"
        _assertRegex = "assertRegexpMatches"
        _assertNotRegex = "assertNotRegexpMatches"
    else:
        _assertRaisesRegex = "assertRaisesRegex"
        _assertRegex = "assertRegex"
        _assertNotRegex = "assertNotRegex"
else:
    def b(s):
        return s
    # Workaround for standalone backslash

    def u(s):
        return unicode(s.replace(r'\\', r'\\\\'), "unicode_escape")
    unichr = unichr
    int2byte = chr

    def byte2int(bs):
        return ord(bs[0])

    def indexbytes(buf, i):
        return ord(buf[i])
    iterbytes = functools.partial(itertools.imap, ord)
    import StringIO
    StringIO = BytesIO = StringIO.StringIO
    _assertCountEqual = "assertItemsEqual"
    _assertRaisesRegex = "assertRaisesRegexp"
    _assertRegex = "assertRegexpMatches"
    _assertNotRegex = "assertNotRegexpMatches"
_add_doc(b, """Byte literal""")
_add_doc(u, """Text literal""")


def assertCountEqual(self, *args, **kwargs):
    return getattr(self, _assertCountEqual)(*args, **kwargs)


def assertRaisesRegex(self, *args, **kwargs):
    return getattr(self, _assertRaisesRegex)(*args, **kwargs)


def assertRegex(self, *args, **kwargs):
    return getattr(self, _assertRegex)(*args, **kwargs)


def assertNotRegex(self, *args, **kwargs):
    return getattr(self, _assertNotRegex)(*args, **kwargs)


if PY3:
    exec_ = getattr(moves.builtins, "exec")

    def reraise(tp, value, tb=None):
        try:
            if value is None:
                value = tp()
            if value.__traceback__ is not tb:
                raise value.with_traceback(tb)
            raise value
        finally:
            value = None
            tb = None

else:
    def exec_(_code_, _globs_=None, _locs_=None):
        """Execute code in a namespace."""
        if _globs_ is None:
            frame = sys._getframe(1)
            _globs_ = frame.f_globals
            if _locs_ is None:
                _locs_ = frame.f_locals
            del frame
        elif _locs_ is None:
            _locs_ = _globs_
        exec("""exec _code_ in _globs_, _locs_""")

    exec_("""def reraise(tp, value, tb=None):
    try:
        raise tp, value, tb
    finally:
        tb = None
""")


if sys.version_info[:2] > (3,):
    exec_("""def raise_from(value, from_value):
    try:
        raise value from from_value
    finally:
        value = None
""")
else:
    def raise_from(value, from_value):
        raise value


print_ = getattr(moves.builtins, "print", None)
if print_ is None:
    def print_(*args, **kwargs):
        """The new-style print function for Python 2.4 and 2.5."""
        fp = kwargs.pop("file", sys.stdout)
        if fp is None:
            return

        def write(data):
            if not isinstance(data, basestring):
                data = str(data)
            # If the file has an encoding, encode unicode with it.
            if (isinstance(fp, file) and
                    isinstance(data, unicode) and
                    fp.encoding is not None):
                errors = getattr(fp, "errors", None)
                if errors is None:
                    errors = "strict"
                data = data.encode(fp.encoding, errors)
            fp.write(data)
        want_unicode = False
        sep = kwargs.pop("sep", None)
        if sep is not None:
            if isinstance(sep, unicode):
                want_unicode = True
            elif not isinstance(sep, str):
                raise TypeError("sep must be None or a string")
        end = kwargs.pop("end", None)
        if end is not None:
            if isinstance(end, unicode):
                want_unicode = True
            elif not isinstance(end, str):
                raise TypeError("end must be None or a string")
        if kwargs:
            raise TypeError("invalid keyword arguments to print()")
        if not want_unicode:
            for arg in args:
                if isinstance(arg, unicode):
                    want_unicode = True
                    break
        if want_unicode:
            newline = unicode("\n")
            space = unicode(" ")
        else:
            newline = "\n"
            space = " "
        if sep is None:
            sep = space
        if end is None:
            end = newline
        for i, arg in enumerate(args):
            if i:
                write(sep)
            write(arg)
        write(end)
if sys.version_info[:2] < (3, 3):
    _print = print_

    def print_(*args, **kwargs):
        fp = kwargs.get("file", sys.stdout)
        flush = kwargs.pop("flush", False)
        _print(*args, **kwargs)
        if flush and fp is not None:
            fp.flush()

_add_doc(reraise, """Reraise an exception.""")

if sys.version_info[0:2] < (3, 4):
    # This does exactly the same what the :func:`py3:functools.update_wrapper`
    # function does on Python versions after 3.2. It sets the ``__wrapped__``
    # attribute on ``wrapper`` object and it doesn't raise an error if any of
    # the attributes mentioned in ``assigned`` and ``updated`` are missing on
    # ``wrapped`` object.
    def _update_wrapper(wrapper, wrapped,
                        assigned=functools.WRAPPER_ASSIGNMENTS,
                        updated=functools.WRAPPER_UPDATES):
        for attr in assigned:
            try:
                value = getattr(wrapped, attr)
            except AttributeError:
                continue
            else:
                setattr(wrapper, attr, value)
        for attr in updated:
            getattr(wrapper, attr).update(getattr(wrapped, attr, {}))
        wrapper.__wrapped__ = wrapped
        return wrapper
    _update_wrapper.__doc__ = functools.update_wrapper.__doc__

    def wraps(wrapped, assigned=functools.WRAPPER_ASSIGNMENTS,
              updated=functools.WRAPPER_UPDATES):
        return functools.partial(_update_wrapper, wrapped=wrapped,
                                 assigned=assigned, updated=updated)
    wraps.__doc__ = functools.wraps.__doc__

else:
    wraps = functools.wraps


def with_metaclass(meta, *bases):
    """Create a base class with a metaclass."""
    # This requires a bit of explanation: the basic idea is to make a dummy
    # metaclass for one level of class instantiation that replaces itself with
    # the actual metaclass.
    class metaclass(type):

        def __new__(cls, name, this_bases, d):
            if sys.version_info[:2] >= (3, 7):
                # This version introduced PEP 560 that requires a bit
                # of extra care (we mimic what is done by __build_class__).
                resolved_bases = types.resolve_bases(bases)
                if resolved_bases is not bases:
                    d['__orig_bases__'] = bases
            else:
                resolved_bases = bases
            return meta(name, resolved_bases, d)

        @classmethod
        def __prepare__(cls, name, this_bases):
            return meta.__prepare__(name, bases)
    return type.__new__(metaclass, 'temporary_class', (), {})


def add_metaclass(metaclass):
    """Class decorator for creating a class with a metaclass."""
    def wrapper(cls):
        orig_vars = cls.__dict__.copy()
        slots = orig_vars.get('__slots__')
        if slots is not None:
            if isinstance(slots, str):
                slots = [slots]
            for slots_var in slots:
                orig_vars.pop(slots_var)
        orig_vars.pop('__dict__', None)
        orig_vars.pop('__weakref__', None)
        if hasattr(cls, '__qualname__'):
            orig_vars['__qualname__'] = cls.__qualname__
        return metaclass(cls.__name__, cls.__bases__, orig_vars)
    return wrapper


def ensure_binary(s, encoding='utf-8', errors='strict'):
    """Coerce **s** to six.binary_type.

    For Python 2:
      - `unicode` -> encoded to `str`
      - `str` -> `str`

    For Python 3:
      - `str` -> encoded to `bytes`
      - `bytes` -> `bytes`
    """
    if isinstance(s, binary_type):
        return s
    if isinstance(s, text_type):
        return s.encode(encoding, errors)
    raise TypeError("not expecting type '%s'" % type(s))


def ensure_str(s, encoding='utf-8', errors='strict'):
    """Coerce *s* to `str`.

    For Python 2:
      - `unicode` -> encoded to `str`
      - `str` -> `str`

    For Python 3:
      - `str` -> `str`
      - `bytes` -> decoded to `str`
    """
    # Optimization: Fast return for the common case.
    if type(s) is str:
        return s
    if PY2 and isinstance(s, text_type):
        return s.encode(encoding, errors)
    elif PY3 and isinstance(s, binary_type):
        return s.decode(encoding, errors)
    elif not isinstance(s, (text_type, binary_type)):
        raise TypeError("not expecting type '%s'" % type(s))
    return s


def ensure_text(s, encoding='utf-8', errors='strict'):
    """Coerce *s* to six.text_type.

    For Python 2:
      - `unicode` -> `unicode`
      - `str` -> `unicode`

    For Python 3:
      - `str` -> `str`
      - `bytes` -> decoded to `str`
    """
    if isinstance(s, binary_type):
        return s.decode(encoding, errors)
    elif isinstance(s, text_type):
        return s
    else:
        raise TypeError("not expecting type '%s'" % type(s))


def python_2_unicode_compatible(klass):
    """
    A class decorator that defines __unicode__ and __str__ methods under Python 2.
    Under Python 3 it does nothing.

    To support Python 2 and 3 with a single code base, define a __str__ method
    returning text and apply this decorator to the class.
    """
    if PY2:
        if '__str__' not in klass.__dict__:
            raise ValueError("@python_2_unicode_compatible cannot be applied "
                             "to %s because it doesn't define __str__()." %
                             klass.__name__)
        klass.__unicode__ = klass.__str__
        klass.__str__ = lambda self: self.__unicode__().encode('utf-8')
    return klass


# Complete the moves implementation.
# This code is at the end of this module to speed up module loading.
# Turn this module into a package.
__path__ = []  # required for PEP 302 and PEP 451
__package__ = __name__  # see PEP 366 @ReservedAssignment
if globals().get("__spec__") is not None:
    __spec__.submodule_search_locations = []  # PEP 451 @UndefinedVariable
# Remove other six meta path importers, since they cause problems. This can
# happen if six is removed from sys.modules and then reloaded. (Setuptools does
# this for some reason.)
if sys.meta_path:
    for i, importer in enumerate(sys.meta_path):
        # Here's some real nastiness: Another "instance" of the six module might
        # be floating around. Therefore, we can't use isinstance() to check for
        # the six meta path importer, since the other six instance will have
        # inserted an importer with different class.
        if (type(importer).__name__ == "_SixMetaPathImporter" and
                importer.name == __name__):
            del sys.meta_path[i]
            break
    del i, importer
# Finally, add the importer to the meta path import hook.
sys.meta_path.append(_importer)
```
