## Supplementary software v0.2.1 for "Virtual control arms for paediatric myopia trials: external validation of axial-elongation models": calibration.json

```
{
  "indian_multiplier": 1.3006,
  "pi_sigma_myope_per_sqrt_year": 0.1417,
  "pi_time_scaling": "sqrt",
  "timing": "actual_visit_days",
  "source_cohort": "Virtual_Control_data_2026-07-09.xlsx"
}
```
